## Supplemental_Data_Files for "Common genetic variation associated with Mendelian disease severity revealed through cryptic phenotype analysis": SupplementalDataFile_8.txt (part 10 of 21)

```
7:68099325 A G 0.073433 -4.7046e-06
7:68099497 G C 0.324275 -9.3181e-06
7:68101280 A C 0.167798 -1.4732e-05
7:68103463 G A 0.050953 5.0169e-05
7:68118535 G A 0.349672 -2.9868e-05
7:68121778 G A 0.108930 5.6646e-06
7:68124949 A G 0.673627 -7.4901e-05
7:68134346 T C 0.026315 1.7807e-05
7:68140733 G C 0.051820 -1.1885e-05
7:68141688 C T 0.122975 -3.9908e-06
7:68146443 A G 0.042318 -5.1125e-06
7:68156267 A G 0.240687 -4.8049e-05
7:68160189 G A 0.125321 -5.0571e-06
7:68160723 A G 0.666688 -1.3992e-04
7:68166547 C T 0.613195 -9.2417e-05
7:68182022 T A 0.711151 -1.1213e-04
7:68184477 G A 0.031061 6.5841e-06
7:68191989 C T 1.924966 -3.8861e-05
7:68198661 G A 0.875750 -1.5085e-05
7:68204103 A G 0.278058 5.2218e-05
7:68221385 A C 0.601935 -8.4074e-05
7:68226988 A C 0.180174 2.7178e-05
7:68228685 A C 0.027936 7.7228e-06
7:68229227 C T 0.323395 1.0279e-05
7:68230128 A G 0.090374 2.3998e-05
7:68232821 G A 0.035501 -1.0575e-05
7:68234415 C T 0.756865 8.4130e-06
7:68235466 A T 0.821707 5.8456e-05
7:68246582 A C 0.321304 -4.3364e-06
7:68247814 G A 1.119103 3.6241e-05
7:68251617 G A 0.056879 -1.4657e-05
7:68253161 C G 0.026845 -2.3255e-06
7:68255951 T C 0.362084 -1.4584e-05
7:68257280 A G 1.046632 2.0315e-05
7:68262104 G A 0.397317 6.5200e-06
7:68265509 T C 0.060180 7.4725e-06
7:68274016 A G 0.090626 -3.9423e-05
7:68275213 G A 0.404178 -6.7729e-07
7:68275393 T C 0.646548 2.4072e-05
7:68287168 A G 1.497918 -3.2150e-05
7:68295521 G T 0.064719 2.2914e-05
7:68302358 C T 0.121085 9.8796e-06
7:68304040 C T 0.039931 -1.5057e-05
7:68305634 G A 0.173388 2.2112e-06
7:68307620 G A 1.945351 1.6124e-05
7:68308556 A C 0.181013 -5.6411e-06
7:68308818 C T 0.634091 -5.0917e-05
7:68316074 C T 0.071141 6.7807e-06
7:68320669 G C 0.093335 2.2297e-05
7:68323346 T C 0.041104 -2.9523e-05
7:68331289 A G 0.119925 2.9637e-05
7:68331537 G A 0.131362 2.8360e-06
7:68333174 A C 0.113619 2.0481e-05
7:68338823 G T 0.655768 -1.1722e-04
7:68350475 A C 1.299320 -2.2737e-05
7:68359015 C T 0.029861 -3.9430e-06
7:68362367 A G 0.148950 1.9231e-05
7:68375468 A C 0.063614 -4.7791e-06
7:68379401 G A 0.254351 1.8610e-06
7:68385641 A C 0.059147 -2.9661e-05
7:68386862 T C 0.151720 -7.3112e-06
7:68387590 G A 0.214597 4.7689e-06
7:68388481 T C 0.628260 -2.6848e-05
7:68393314 T G 0.069020 1.5365e-05
7:68396262 T C 0.105993 2.7879e-05
7:68399377 C T 1.167292 -9.6438e-06
7:68407402 C T 0.069098 1.3757e-05
7:68407948 C T 0.883118 -2.0164e-05
7:68415653 C T 0.842738 1.8035e-06
7:68417039 A C 0.041842 -4.3019e-06
7:68419244 G A 1.126460 -1.8598e-06
7:68420830 T C 0.030796 1.2665e-07
7:68423606 A G 0.036888 1.8128e-05
7:68423676 A G 0.944328 6.6824e-06
7:68425497 G A 0.038993 6.1542e-06
7:68425573 G A 1.563160 -4.4307e-07
7:68428057 T C 1.019661 -3.8587e-06
7:68428081 G T 0.040386 -1.9975e-05
7:68433567 T C 0.051905 -5.2365e-06
7:68433598 C T 0.237345 1.1852e-06
7:68434588 A G 0.037996 1.5008e-05
7:68437960 A G 0.089296 2.4137e-07
7:68438751 G T 1.230739 2.5020e-06
7:68443918 A G 1.282202 -7.8187e-07
7:68444306 G C 0.163820 -6.2079e-06
7:68446397 T C 0.036014 1.5855e-05
7:68449790 T C 0.249013 1.9186e-05
7:68454912 T C 0.038309 -2.2996e-06
7:68458785 C T 0.355370 1.3942e-05
7:68459003 T C 0.227210 1.1485e-05
7:68459077 C T 1.615426 -2.3369e-05
7:68459585 A C 1.750616 -1.1794e-05
7:68474012 A C 1.739407 -6.5177e-06
7:68475580 T C 0.120626 4.8947e-06
7:68475607 T C 0.087879 1.1557e-05
7:68486634 G A 0.939820 -2.4479e-05
7:68494987 T G 0.144594 9.3954e-06
7:68495121 T C 0.177824 -5.4879e-07
7:68505074 C T 1.727161 -3.5652e-06
7:68517023 T G 1.360235 -1.5960e-05
7:68520149 A C 0.042868 9.8757e-06
7:68521171 T C 0.031414 7.5800e-06
7:68521944 T C 0.277375 3.4228e-05
7:68522272 T G 0.810453 4.0831e-05
7:68522330 T C 0.048247 5.6151e-06
7:68531960 G A 0.164201 1.1664e-05
7:68537194 T C 1.624853 2.9116e-05
7:68539240 A G 0.277786 5.8841e-06
7:68543649 C T 0.282372 9.0980e-06
7:68544533 C T 0.200783 -3.5927e-06
7:68544969 G T 0.128663 -1.9229e-05
7:68549644 G A 0.721990 4.1022e-06
7:68555979 T C 0.070339 3.2154e-06
7:68556608 C T 0.572228 6.2410e-06
7:68557987 A C 0.047849 7.1606e-06
7:68561421 T C 0.188935 -3.4407e-06
7:68561612 G T 0.090605 2.5175e-06
7:68561772 C A 0.027046 1.5378e-05
7:68564589 G A 0.390633 1.9792e-05
7:68566880 G A 0.066538 1.0996e-05
7:68569781 C T 0.917194 1.6111e-05
7:68572818 C T 0.128095 -1.1862e-05
7:68573384 A G 0.029738 3.0301e-05
7:68575181 A G 0.139461 -1.0829e-05
7:68576123 T C 0.106632 -5.7741e-06
7:68577475 A G 0.033675 8.7792e-06
7:68578593 G A 0.020980 1.6528e-05
7:68579967 T C 0.083935 -4.4258e-06
7:68582236 G A 0.051990 -8.2750e-06
7:68584764 A T 0.028477 8.4528e-06
7:68595147 G C 0.201684 1.0962e-05
7:68595572 T C 1.085570 1.9577e-05
7:68604884 C T 0.055614 2.9375e-05
7:68608667 G A 0.092642 2.2450e-05
7:68611960 T C 1.099982 3.1434e-05
7:68614093 A G 0.194303 -5.8947e-06
7:68616110 A C 1.730207 -1.7200e-06
7:68618713 T C 0.135820 1.1160e-05
7:68622989 A G 0.031907 -2.3542e-05
7:68624342 A G 0.163739 1.5046e-05
7:68625194 C T 0.047339 -4.5550e-06
7:68625471 T C 0.294850 3.5431e-05
7:68632251 G A 1.884661 2.7714e-05
7:68635100 A G 0.083466 2.0061e-05
7:68638502 T C 0.034467 7.3923e-06
7:68643128 C G 0.684241 -1.2142e-05
7:68656875 A G 0.142374 1.5457e-05
7:68657559 C T 0.364162 -1.6994e-05
7:68662956 C T 0.744616 -3.0432e-05
7:68663016 T C 0.061768 1.5026e-05
7:68673898 A G 0.047788 -1.3221e-05
7:68675461 C T 0.265985 2.6122e-06
7:68677696 A C 0.364386 -1.4171e-05
7:68684249 A C 0.324843 4.3170e-05
7:68686809 T C 0.056015 -2.3990e-06
7:68695868 C A 0.200902 7.9475e-06
7:68711394 C T 0.169641 1.8125e-05
7:68711922 A G 0.113877 -9.8596e-07
7:68712121 G T 0.129628 7.4769e-08
7:68713804 C G 0.104405 -1.5172e-05
7:68715220 A G 0.078968 -2.6607e-07
7:68719084 T C 0.042831 2.3547e-05
7:68719532 C A 1.458418 -1.1646e-05
7:68722065 T C 0.040665 7.8932e-06
7:68726735 A G 0.704933 2.6179e-06
7:68727812 T C 0.025842 2.4860e-05
7:68728206 G T 0.228414 -2.1100e-05
7:68729490 A G 1.460173 -2.5420e-05
7:68732754 G A 0.164630 -1.1069e-05
7:68741676 G T 0.050283 -1.7670e-05
7:68744002 A G 1.252923 1.5542e-05
7:68751088 C T 0.226432 -1.5988e-05
7:68763033 T C 0.118154 -4.3214e-06
7:68766770 A G 0.022843 3.0922e-06
7:68769278 C T 0.336963 1.1839e-05
7:68773736 A C 1.318244 6.8861e-06
7:68781288 A G 0.247895 -3.9143e-06
7:68783861 A G 1.375517 5.9449e-06
7:68784618 G A 0.035083 5.7979e-06
7:68789596 A G 1.319067 8.2020e-06
7:68794754 T C 0.066494 1.3189e-05
7:68822693 A G 1.237559 1.3835e-05
7:68833102 G A 0.063883 9.2413e-06
7:68836157 A G 1.722000 9.1836e-06
7:68836921 G A 1.854987 -1.4438e-05
7:68838684 C T 0.258645 -7.2054e-06
7:68849303 G A 1.723713 1.0846e-05
7:68851139 C T 0.310482 -9.9907e-06
7:68860360 G A 1.194405 1.1961e-05
7:68863995 A G 0.050736 3.2969e-06
7:68865754 A G 1.730676 1.7050e-05
7:68868011 G A 0.337045 -8.8761e-06
7:68885725 G A 0.032043 4.0780e-06
7:68895521 C T 0.511945 9.3875e-06
7:68897016 C G 0.046945 2.4190e-05
7:68897139 G A 0.468730 6.7492e-06
7:68900005 C T 0.221335 9.4154e-06
7:68905642 A G 0.687641 1.1531e-05
7:68907261 C G 1.426987 -1.7472e-07
7:68907980 G A 0.831882 2.1151e-05
7:68910517 A C 0.653466 2.8518e-05
7:68910628 C A 0.068544 8.7385e-07
7:68912322 T C 0.070438 1.0895e-05
7:68913006 C T 0.159091 6.1161e-05
7:68913033 G A 0.037143 -1.6368e-05
7:68915869 T C 0.215505 3.1438e-05
7:68916066 C T 0.321137 -9.9381e-06
7:68921156 A C 0.536353 1.0826e-05
7:68921231 C T 0.062652 2.5083e-05
7:68921321 A G 0.053612 6.7235e-06
7:68926041 T G 0.063706 1.5218e-05
7:68966004 G C 0.424509 5.8466e-06
7:68968288 C T 0.669724 3.6045e-05
7:68975428 C T 0.054860 9.2729e-06
7:68976246 T C 0.023319 -1.4861e-05
7:68981812 T C 0.027301 1.6507e-05
7:68987580 T C 0.025757 2.6825e-06
7:69010682 T C 0.050253 4.6331e-06
7:69016081 C T 0.682212 2.7594e-05
7:69017281 G A 0.057545 -1.5971e-05
7:69023499 A G 0.140464 2.5983e-05
7:69023630 G A 0.033495 6.6551e-06
7:69026140 T C 0.073596 -1.5799e-05
7:69049923 T C 0.142548 6.9909e-06
7:69056403 C T 0.115764 1.3799e-05
7:69063900 G T 0.371584 -2.3604e-05
7:69070666 T G 1.641999 5.8827e-06
7:69090258 T C 0.060133 -3.0948e-05
7:69116488 T G 0.030071 3.6372e-06
7:69118778 G A 1.639204 2.0223e-06
7:69141319 G A 0.042671 -6.9417e-06
7:69143487 A G 0.042477 -6.2006e-06
7:69144192 C T 1.298205 -1.8179e-05
7:69156009 G A 0.325686 -3.0913e-05
7:69162316 T C 0.050035 -9.2208e-06
7:69163914 G A 0.045357 -8.2732e-06
7:69181415 A G 0.145227 5.8916e-06
7:69222480 T C 0.027154 -1.3684e-05
7:69229687 G A 0.067058 2.6197e-05
7:69248220 C A 0.106962 8.6697e-06
7:69254962 G A 0.042430 3.1582e-06
7:69257808 T C 0.041913 6.4188e-06
7:69271394 G A 0.088565 2.2484e-06
7:69290483 T G 0.238766 -3.5673e-07
7:69298220 C A 0.108560 2.8621e-05
7:69335595 G A 0.064454 2.1820e-05
7:69338387 A G 0.022446 6.7254e-07
7:69340835 C T 0.112017 -5.6013e-07
7:69343276 A G 0.029592 3.0542e-07
7:69370944 A G 0.207583 7.6803e-05
7:69392364 G A 0.139124 3.3970e-05
7:69395487 A C 0.056638 -1.4274e-05
7:69417428 G T 0.646633 6.8046e-06
7:69430044 G C 0.991769 2.2961e-07
7:69445621 A G 0.095287 -2.1137e-05
7:69449795 A G 1.784580 1.2436e-05
7:69453714 G A 0.636838 4.6903e-06
7:69465546 T G 0.060758 -4.3271e-07
7:69522293 A G 0.159931 8.4919e-06
7:69529603 A C 0.041559 -1.2735e-05
7:69560422 A G 0.500586 1.4354e-05
7:69591477 A G 0.091265 -1.9846e-05
7:69593167 T C 0.228114 -2.5073e-05
7:69616280 G A 0.031931 5.4864e-06
7:69634032 T C 0.042868 1.0261e-05
7:69646229 A G 0.393621 -1.1559e-05
7:69682765 T C 0.020555 -1.0476e-06
7:69683444 T A 0.041100 -2.5878e-05
7:69704014 T C 0.035926 -1.2569e-05
7:69704869 T G 0.249615 1.3637e-05
7:69707623 G A 0.547052 -2.5074e-05
7:69730281 A G 0.042263 -8.1692e-06
7:69742086 G T 0.053605 -7.6336e-06
7:69757530 A G 0.035736 -1.3924e-05
7:69782684 T C 0.037459 1.2395e-05
7:69786578 T C 0.088120 7.8138e-06
7:69827131 G A 0.060738 1.3087e-06
7:69832880 G A 0.070026 1.5359e-05
7:69837319 G A 0.576695 -2.2877e-05
7:69846217 A G 0.140572 7.3172e-06
7:69854646 C T 0.052126 2.3779e-05
7:69856616 T C 0.020341 -2.0051e-06
7:69860631 G A 0.020328 1.4097e-05
7:69867672 C T 0.093080 9.2586e-06
7:69872379 A G 0.399704 3.9308e-05
7:69872487 T C 0.245950 -9.4662e-06
7:69886176 T C 0.236339 8.0341e-06
7:69892632 C T 0.100659 -1.8728e-06
7:69913587 A C 0.417937 2.5373e-05
7:69920164 G A 0.283260 -1.4207e-06
7:69922826 A C 0.137570 2.4784e-05
7:69935447 T G 0.048900 -1.0416e-05
7:69935641 G A 1.008877 1.4288e-05
7:69937860 C G 0.070662 4.6496e-06
7:69945340 G A 0.799563 -1.6172e-05
7:69947764 C T 0.023319 -1.0659e-05
7:69953755 T C 0.149524 -1.0023e-04
7:69956958 C T 0.624768 5.7465e-06
7:69958054 C T 0.041665 -2.0961e-05
7:69962688 A G 0.305321 -3.1121e-06
7:69979194 C T 0.530777 -3.1700e-06
7:69985501 A C 0.512275 5.6973e-06
7:69993848 A G 0.033791 -1.5294e-05
7:69995957 C G 0.061418 8.0185e-06
7:70002800 C T 0.067384 -1.7737e-05
7:70003835 G A 0.058225 3.6070e-06
7:70004224 C T 0.050807 -7.6714e-06
7:70007539 T C 0.054261 -4.2589e-06
7:70017937 C T 0.474765 -2.8395e-06
7:70021960 T C 0.067684 2.5176e-05
7:70028074 T C 0.032869 2.2906e-07
7:70028693 T C 0.029402 1.2353e-05
7:70033813 T G 0.069285 1.9593e-05
7:70034414 A G 0.021857 5.9969e-07
7:70034730 G A 0.752503 1.1719e-05
7:70040003 T C 0.363822 1.5881e-05
7:70042675 G A 0.240459 -4.6546e-06
7:70045100 A G 0.198189 -5.1950e-06
7:70045443 C G 0.835064 2.0599e-05
7:70050160 G A 0.152934 1.2751e-05
7:70050621 T C 0.357831 7.3666e-06
7:70056307 G A 0.573305 -7.8120e-06
7:70061858 G A 0.089742 2.7994e-05
7:70062465 T C 0.052027 -3.5604e-05
7:70068614 A G 1.087029 4.8288e-06
7:70071086 G T 0.071726 1.6154e-05
7:70083277 A G 0.032971 -4.7629e-06
7:70083454 G A 0.033628 -3.5570e-06
7:70087443 T C 0.099815 9.7660e-06
7:70087571 C T 0.991341 2.0031e-05
7:70088656 T C 0.241819 -3.9242e-06
7:70090534 A G 1.693258 -1.0894e-05
7:70093132 T C 0.068850 -1.7957e-05
7:70095365 T C 0.031918 -1.8500e-05
7:70097147 G A 0.057552 -2.2900e-06
7:70097265 C T 0.763036 -1.2124e-05
7:70102712 C T 0.167795 3.5719e-05
7:70105297 A G 0.936298 7.3035e-06
7:70105401 A C 0.080042 -1.6144e-05
7:70108624 C T 0.270129 -7.1149e-06
7:70109873 A G 0.104517 1.1223e-07
7:70111300 A G 0.096609 -3.4183e-05
7:70111344 A G 0.975599 -4.7358e-06
7:70111392 A G 0.053965 -8.3916e-06
7:70114946 G A 0.020749 -3.3146e-06
7:70115579 C T 0.400377 -9.4315e-06
7:70120517 C T 1.321463 -3.7909e-05
7:70121896 A G 0.078685 4.7210e-06
7:70125364 A G 1.108791 -8.1102e-06
7:70125794 G T 0.090602 1.2164e-05
7:70126146 G A 0.118270 -4.3452e-05
7:70128438 T G 0.308796 -5.9851e-06
7:70133307 T G 0.068421 -5.7880e-05
7:70135261 T C 1.403117 1.0834e-05
7:70135447 C T 0.907776 -5.7153e-07
7:70138662 A G 0.171715 -1.9449e-05
7:70139724 T A 0.126688 1.3952e-05
7:70141539 A G 0.648554 -6.7233e-06
7:70143677 A G 0.326417 -4.2581e-05
7:70144848 C T 0.343678 -7.5098e-07
7:70145246 G A 0.192046 2.8063e-05
7:70149341 G T 0.599188 2.0812e-07
7:70155660 C A 0.077649 -1.6403e-05
7:70161787 C G 0.173490 -5.1583e-06
7:70164936 T C 0.209949 6.2942e-06
7:70166372 G A 0.494623 -8.2881e-06
7:70170499 G A 0.578799 -9.3746e-06
7:70176535 T C 0.153533 -2.7270e-05
7:70178152 G T 1.512693 -2.9926e-06
7:70182589 G A 0.034875 3.3518e-06
7:70191538 C G 0.411804 -3.2807e-05
7:70193768 C T 0.413996 1.4844e-05
7:70197277 T C 0.109484 6.8280e-06
7:70201815 T G 1.170290 1.5884e-05
7:70205096 T C 0.043769 -9.8785e-06
7:70217766 G A 0.086539 9.0218e-06
7:70219601 C T 0.162804 -9.2951e-06
7:70222114 G A 0.195976 4.8483e-06
7:70228020 T G 0.080375 7.2148e-06
7:70229595 G T 1.792199 -6.2669e-05
7:70232471 G A 0.297175 -2.1625e-05
7:70232747 G A 0.134072 3.3729e-05
7:70241056 C T 0.259488 -2.7795e-05
7:70248469 G A 0.560406 -1.0118e-05
7:70252645 A G 1.579711 1.8547e-06
7:70254005 G A 0.043222 2.0016e-05
7:70255639 T G 0.023289 -2.0934e-06
7:70256195 T C 0.100308 -2.6983e-06
7:70258282 A G 0.322657 2.0503e-05
7:70258632 A G 0.024520 -4.9249e-06
7:70262937 G A 0.376843 -1.8440e-06
7:70263484 T G 0.144033 7.4257e-08
7:70266515 G A 1.251750 2.2470e-05
7:70270352 T C 0.079770 3.7680e-06
7:70270543 C G 0.120065 9.0175e-06
7:70270672 T G 0.395454 -1.4982e-05
7:70289898 G A 0.477542 -1.1167e-05
7:70290334 G T 0.169009 -6.2942e-06
7:70298170 C T 0.365348 1.0258e-05
7:70311754 G A 1.836336 5.7071e-06
7:70313865 C T 1.830560 4.4488e-06
7:70316175 A G 0.113884 3.4648e-05
7:70321339 C T 0.071719 -2.2718e-05
7:70328949 A G 0.431155 -6.6512e-06
7:70329153 C T 0.802766 1.1483e-05
7:70333412 A G 1.902068 -1.5139e-05
7:70334385 C T 0.912485 -8.7713e-06
7:70337333 G A 0.253005 5.5319e-06
7:70340083 G A 0.072069 -1.1553e-05
7:70342904 G C 0.098421 8.0365e-06
7:70350082 T G 1.702118 -6.0866e-05
7:70357024 G A 0.209378 2.2600e-05
7:70368794 G T 0.863344 -6.6053e-08
7:70371194 C T 0.882540 -2.9234e-06
7:70381922 T C 1.908521 -4.9520e-06
7:70386966 C T 0.103402 1.2416e-05
7:70387158 G A 0.418042 6.5376e-06
7:70392162 A C 0.042039 9.6467e-06
7:70399958 T C 0.051269 -9.6467e-06
7:70402644 G C 0.021279 -1.9352e-05
7:70404146 G T 1.209698 -1.3547e-05
7:70407071 A G 0.042294 -1.1023e-05
7:70408266 G A 1.235577 -1.2789e-05
7:70418113 G A 1.904465 -1.1652e-05
7:70427564 T C 0.021164 -1.8809e-05
7:70432855 A G 0.054078 5.0150e-06
7:70435324 G A 0.058300 -4.1940e-06
7:70436815 T A 0.323992 1.3740e-07
7:70443501 T C 1.140647 -1.4095e-06
7:70449546 A G 0.021742 -2.5044e-05
7:70451189 C A 0.610795 6.7054e-06
7:70455366 A G 0.077873 -1.2581e-06
7:70459134 A G 1.813319 -1.6786e-06
7:70463610 G C 0.060558 -5.4906e-06
7:70469389 T C 0.094881 1.4028e-05
7:70480788 A C 0.047455 -2.6374e-05
7:70481413 A G 0.052969 -1.8385e-05
7:70485138 G T 0.504483 -6.5461e-06
7:70486586 T C 0.156470 -8.6015e-06
7:70491251 G A 0.750269 -4.8629e-06
7:70493364 G A 1.141385 -2.2925e-06
7:70499159 A C 1.838689 -3.4762e-05
7:70505756 C T 0.020232 3.6955e-06
7:70506732 T C 0.053738 1.6518e-05
7:70508532 A G 0.749154 -9.4668e-06
7:70511419 T C 0.092744 -1.2205e-06
7:70514998 G A 0.099163 -2.3920e-05
7:70516971 A C 0.221410 2.8554e-05
7:70519204 G A 0.086203 -5.9994e-06
7:70538313 T C 0.801097 -2.7596e-05
7:70539714 C G 0.077604 -7.1550e-06
7:70553606 A C 0.189414 7.4601e-05
7:70555515 A G 0.229590 -1.3510e-05
7:70570971 A C 0.028297 -2.3000e-05
7:70571103 A G 0.076088 -7.2580e-06
7:70572850 T C 0.022786 -8.1278e-06
7:70573387 T C 0.969816 9.2166e-06
7:70582432 G C 0.117498 -6.7764e-06
7:70585640 G A 1.412987 1.1545e-05
7:70587145 C T 0.028582 1.3963e-05
7:70588451 A C 0.020372 4.9117e-06
7:70599227 A G 0.123033 2.0071e-05
7:70599595 A G 0.285826 -1.5882e-05
7:70604125 C T 0.027039 5.9174e-06
7:70609450 A G 0.078702 -1.0466e-05
7:70610138 C T 0.042552 1.5208e-05
7:70610154 T C 0.066089 -1.0122e-05
7:70614846 G A 0.195405 1.5198e-05
7:70615244 A C 0.025288 -6.5385e-06
7:70617004 A G 0.646364 -1.2072e-05
7:70617975 A G 0.067031 3.2118e-06
7:70619377 T C 0.731584 -1.4908e-05
7:70622875 T G 0.031472 9.1807e-06
7:70626321 G A 0.837597 -1.2380e-06
7:70627916 C G 0.083959 -2.2454e-05
7:70628972 C T 0.111232 2.7111e-05
7:70631089 T C 0.142487 -3.0983e-05
7:70631763 A G 0.104211 1.6029e-05
7:70634500 C T 0.486950 -1.3027e-05
7:70641021 C G 0.108216 -3.4907e-07
7:70641982 A G 0.032550 -1.2920e-06
7:70642833 C T 0.175638 -1.1577e-05
7:70643438 A G 0.113442 8.2936e-06
7:70648569 A G 0.042732 -7.8178e-06
7:70652076 T C 0.091346 5.5503e-06
7:70653959 A G 0.055200 -1.7492e-05
7:70659922 G C 0.173211 -2.3459e-06
7:70660195 G T 0.153111 -5.5310e-06
7:70660915 G A 0.483193 4.0876e-06
7:70666299 T C 0.461489 -1.9388e-07
7:70672311 C T 0.129037 8.8488e-07
7:70674010 T C 0.032448 3.4274e-06
7:70680002 G A 0.030279 8.8938e-06
7:70683017 C A 0.853090 2.1324e-05
7:70694231 G T 0.133151 -1.8355e-05
7:70698028 T C 0.422187 -4.9535e-06
7:70698112 T C 0.034464 -1.7825e-05
7:70701596 A G 0.206226 -7.4930e-06
7:70704068 C T 0.390956 -2.0240e-05
7:70706501 T C 0.850194 1.0711e-05
7:70715414 G A 0.638776 3.8076e-07
7:70716852 G A 0.183281 -1.3245e-05
7:70722342 A G 0.320046 -7.0957e-06
7:70727415 C T 1.590083 -9.3711e-06
7:70729045 C T 0.082867 2.0572e-05
7:70729251 C T 0.491475 2.8125e-06
7:70729501 A G 0.035096 1.6581e-05
7:70735172 G T 0.138876 -1.1166e-05
7:70735870 G A 0.121652 5.1787e-06
7:70736115 C A 0.118096 -7.2173e-06
7:70740155 G A 0.092713 -1.1356e-05
7:70742642 C T 0.034559 -3.1112e-06
7:70743033 T G 0.900933 -5.8457e-06
7:70743506 T C 0.034365 -8.2279e-06
7:70745550 T C 0.026369 -1.1867e-05
7:70751225 G A 0.138499 -6.7128e-06
7:70760226 A G 0.035807 -1.0325e-05
7:70762849 C T 0.044762 1.4528e-06
7:70770762 C A 0.396086 -1.2504e-05
7:70774526 A G 0.582403 5.5582e-05
7:70780849 T G 0.135534 3.7684e-06
7:70787309 G A 1.253209 -3.6457e-05
7:70798473 A G 0.034127 7.7171e-06
7:70800407 G T 0.806717 -1.8558e-05
7:70804881 G A 0.036348 7.0290e-06
7:70813940 C A 0.044453 -6.3744e-06
7:70814126 A G 0.070053 -2.9331e-05
7:70816852 C G 0.054962 -7.6031e-06
7:70829265 A T 1.197451 2.0943e-05
7:70829578 T G 0.177257 -7.4411e-06
7:70835255 G A 0.202038 -1.9896e-05
7:70837798 T C 0.935594 -4.3227e-05
7:70841224 C T 0.197683 6.0151e-05
7:70851875 C T 0.044735 1.0470e-05
7:70855116 A C 0.056563 2.2758e-05
7:70859603 G A 0.193674 9.4651e-06
7:70862397 T C 0.213220 -4.6865e-06
7:70864472 A G 0.137761 -1.2285e-05
7:70871276 C T 0.021919 1.9390e-05
7:70871398 C A 0.090248 5.3044e-06
7:70873258 C T 0.064321 -1.7679e-05
7:70883781 C A 0.070601 1.4378e-05
7:70888155 T C 0.112531 1.1837e-05
7:70890093 C G 1.384030 2.8922e-07
7:70907839 C T 0.317591 2.4696e-07
7:70907898 T C 0.081528 1.1788e-06
7:70913281 T C 0.025053 1.7849e-05
7:70936758 G A 0.076761 3.1350e-06
7:70938704 A G 0.483890 -1.3660e-06
7:70942415 A G 1.737173 -1.6487e-05
7:70944164 G A 0.202718 2.2099e-05
7:70958310 G A 0.105806 2.2921e-06
7:70960803 A G 0.029140 1.7592e-05
7:70961503 T C 0.117998 -2.8296e-06
7:70966661 T G 1.441236 -3.2125e-05
7:70968189 A G 0.048131 -3.0362e-05
7:70973900 T C 1.566550 4.5123e-06
7:70986504 C T 0.158139 -2.3071e-05
7:70986744 A G 0.087212 -8.7571e-06
7:70994348 A G 0.053071 -9.6219e-06
7:70994529 C T 0.349481 -2.3980e-05
7:70995459 A G 0.030799 -1.6587e-06
7:70997431 C T 0.581533 1.8573e-05
7:70998372 T C 0.165201 -5.0138e-07
7:71007228 G A 1.700224 1.9966e-05
7:71010135 T C 1.475023 1.4298e-05
7:71016159 G T 1.427494 1.0444e-05
7:71020307 C T 0.645123 2.4601e-05
7:71020372 G A 0.148766 8.9918e-06
7:71023134 A G 0.033937 4.0050e-06
7:71025971 T C 0.118181 8.9282e-06
7:71029226 A G 0.067330 6.4235e-06
7:71031469 G A 0.964152 3.9092e-05
7:71032975 A G 0.160472 -1.1711e-05
7:71042706 C T 0.123315 9.8309e-06
7:71050482 G A 0.523304 3.0760e-05
7:71061745 C G 0.192954 -6.5181e-05
7:71088272 A G 0.040777 1.3612e-06
7:71089978 G A 0.306623 9.8631e-06
7:71107944 G T 0.585626 2.0415e-05
7:71110268 T C 0.121581 1.4615e-05
7:71110740 A G 0.115312 5.6289e-06
7:71124711 G A 0.040169 -7.5539e-06
7:71126290 T C 1.225534 -2.6211e-05
7:71128401 T C 0.106584 -2.2514e-06
7:71131093 T C 0.097541 -1.1769e-05
7:71133902 A G 0.853009 2.3239e-06
7:71134095 G A 0.117477 3.5439e-05
7:71138528 A G 1.708234 1.3448e-05
7:71142312 G A 0.127772 8.2521e-06
7:71146727 A G 0.103749 -1.7599e-05
7:71147866 G T 0.032268 -7.3318e-06
7:71150028 T G 0.140001 1.7166e-05
7:71150107 A G 0.701747 8.4900e-06
7:71153377 C T 1.437241 -1.2878e-06
7:71159963 T C 0.036178 -8.3661e-06
7:71162047 A G 0.078495 1.6159e-05
7:71162632 G A 0.267240 -1.9693e-05
7:71178550 A C 0.109202 1.3739e-06
7:71179286 T C 0.061435 4.1552e-06
7:71181192 C T 1.030197 1.8202e-05
7:71181516 A C 0.151428 -6.5014e-06
7:71183543 G T 0.048498 -3.2851e-06
7:71183578 T C 0.149545 3.4922e-05
7:71189397 G A 1.108502 6.4289e-07
7:71190812 T C 0.723904 -1.5507e-05
7:71194529 G A 0.372478 1.0994e-06
7:71196604 G A 1.595163 8.3015e-06
7:71196800 T G 0.094756 4.8782e-06
7:71202333 C G 0.079848 -2.0798e-05
7:71204782 A T 0.071920 -2.1400e-06
7:71207146 A G 0.449365 5.4366e-07
7:71207148 G T 0.032254 -2.4371e-05
7:71208819 T C 1.666559 5.2040e-06
7:71213301 T C 0.363920 1.3643e-05
7:71213948 T C 1.600344 4.9675e-06
7:71214160 G A 0.744367 6.7287e-06
7:71226823 C T 0.065759 5.4116e-06
7:71228015 T C 0.271081 -4.3472e-05
7:71231507 C T 0.022792 1.5398e-05
7:71232125 C T 1.324887 -2.3315e-05
7:71248317 C T 0.032992 -1.2352e-05
7:71253041 C T 0.190842 -3.7743e-06
7:71255458 T C 0.654571 3.7362e-05
7:71259768 G C 0.031652 2.7126e-05
7:71265111 T G 0.151901 -4.4905e-06
7:71267183 A G 0.033332 1.9440e-05
7:71275821 C T 0.585480 2.5256e-05
7:71275874 T C 1.694900 -1.8049e-05
7:71277518 A G 0.057324 -1.4739e-05
7:71278326 C T 0.187034 -1.6726e-05
7:71289780 A G 0.040584 -3.6338e-06
7:71298681 T C 0.061584 -8.1855e-06
7:71301495 C T 0.848341 -9.4915e-07
7:71326888 A G 0.032778 -1.1602e-05
7:71332886 C T 1.957519 1.1146e-06
7:71333786 C T 0.047958 -2.3405e-05
7:71335961 T C 0.034811 1.1385e-05
7:71336606 C T 0.070159 -5.5144e-06
7:71337362 T C 0.021929 -1.4198e-05
7:71339763 A G 0.467214 -3.6477e-05
7:71341810 C T 1.965774 -3.1692e-06
7:71348482 G A 0.131471 -1.0586e-06
7:71348841 C T 0.153053 8.2842e-07
7:71356132 G A 0.139019 -1.4756e-05
7:71360451 T C 0.452639 2.9264e-05
7:71361261 C T 0.456368 -4.4810e-05
7:71362200 A C 0.372362 -1.9078e-05
7:71364797 A G 0.140766 -1.0346e-05
7:71383657 A G 0.170878 2.1147e-05
7:71388701 A G 0.469176 8.4184e-06
7:71388850 C G 0.243747 -2.6332e-06
7:71392865 A G 0.030367 -2.6798e-05
7:71393608 G A 0.031238 -2.2352e-05
7:71393694 C G 0.060439 2.0389e-06
7:71395150 A G 1.245760 1.6513e-05
7:71396641 C A 0.425804 5.4125e-06
7:71400441 C T 0.413248 2.1186e-05
7:71409919 C T 1.486807 2.5546e-05
7:71413328 G A 0.466833 3.9178e-05
7:71417519 A G 1.386410 3.2046e-05
7:71417594 A G 0.037653 1.7644e-05
7:71419934 T C 0.031965 6.5790e-06
7:71430789 A G 0.143163 -4.8121e-05
7:71434369 T C 0.522345 -3.9524e-05
7:71435219 C T 0.042321 -1.4861e-05
7:71443802 A G 0.198230 -2.1063e-05
7:71447015 C G 0.197139 -1.6887e-05
7:71451694 G T 0.029861 1.9767e-05
7:71480281 T C 0.099696 -1.4601e-05
7:71482823 A G 0.251050 -3.5984e-05
7:71489945 T C 0.066800 2.9574e-05
7:71490501 C T 0.065997 2.4183e-05
7:71500874 G A 1.155382 -2.5487e-06
7:71508645 G A 0.312080 -2.3004e-05
7:71512695 T C 0.087307 -9.5073e-06
7:71513381 T C 0.168998 -2.7344e-05
7:71520206 T C 0.290991 -3.0966e-05
7:71520209 A G 0.047441 1.7586e-05
7:71523620 C T 0.107020 -1.8860e-06
7:71523632 C A 0.030626 -1.7341e-05
7:71527729 C T 0.610258 5.1770e-05
7:71529475 C T 1.333451 5.3473e-06
7:71536350 T C 0.835081 -2.1497e-06
7:71552515 T C 0.436843 8.8493e-06
7:71552621 C T 0.352868 -1.8530e-05
7:71556915 C T 0.045228 4.3784e-06
7:71561310 C T 1.877219 -4.0539e-06
7:71568623 A G 1.439005 -1.6977e-05
7:71598202 A G 1.392282 -1.9857e-05
7:71603177 C T 0.039390 1.6141e-06
7:71620988 A G 0.363363 7.5495e-06
7:71621875 T C 0.039010 8.3731e-06
7:71633246 A G 0.038156 1.6177e-05
7:71638559 C T 0.074001 9.2268e-07
7:71648432 G A 0.056709 2.5803e-06
7:71650166 G A 0.297563 -1.3750e-05
7:71654264 T C 0.026947 1.7215e-05
7:71658594 A G 0.031595 -1.8929e-05
7:71661747 G C 0.076544 2.0993e-05
7:71664407 T C 0.084815 2.6791e-06
7:71677060 A G 0.052123 -1.4209e-05
7:71678256 T C 0.689246 1.2392e-06
7:71678619 A G 0.366127 1.2217e-05
7:71684747 T C 0.035300 6.0878e-06
7:71701603 A G 0.024441 7.4602e-06
7:71702971 T C 0.038027 1.8394e-05
7:71704898 G A 0.068935 9.3596e-06
7:71711067 T C 1.261429 2.0506e-05
7:71711605 T C 0.078400 1.4302e-06
7:71714392 G A 1.913573 -1.9192e-05
7:71717248 T C 0.041699 -5.7934e-06
7:71727133 T C 0.618567 1.0590e-05
7:71730575 G A 0.183145 -1.5067e-05
7:71743519 C G 0.182203 -1.3602e-05
7:71754006 T C 0.893980 2.2880e-05
7:71768299 G A 0.027957 -5.8098e-06
7:71770431 C T 0.025658 1.6890e-05
7:71770703 T C 1.050001 2.6844e-05
7:71782460 G A 0.068540 -4.1071e-06
7:71795592 T C 0.892583 1.7128e-05
7:71805600 A G 0.851846 -2.1134e-05
7:71806938 A G 0.039142 3.7496e-06
7:71808745 C T 0.225466 2.9693e-06
7:71813656 T C 0.073147 1.0158e-05
7:71823284 C T 0.153046 1.8735e-05
7:71827519 A G 0.113598 7.3732e-06
7:71829632 A G 0.144849 -5.0414e-06
7:71858167 T C 0.934482 -2.0661e-06
7:71870217 G A 0.020457 1.0952e-06
7:71871272 G A 0.505686 6.4271e-06
7:71871458 G A 0.084639 -1.1516e-05
7:71872750 G C 0.144547 -5.2202e-06
7:71877200 T C 0.125402 5.8519e-06
7:71877217 A G 0.026600 -9.3285e-06
7:71880706 A G 0.174754 -1.2949e-06
7:71881828 T C 1.051599 -1.2715e-06
7:71887839 T C 0.040318 2.6310e-05
7:71892870 C T 1.556208 -1.7878e-05
7:71897722 A C 0.156269 1.9509e-06
7:71899700 A G 0.044147 3.1866e-05
7:71900355 G A 0.119589 -9.8519e-06
7:71901731 T C 0.460465 -7.8918e-06
7:71910814 T C 0.092666 3.0838e-05
7:71913507 C T 0.392554 5.5176e-06
7:71914571 T C 0.031588 -2.3840e-05
7:71919716 A G 0.066014 -1.1871e-06
7:71920059 A G 0.040104 -1.3614e-05
7:71929976 C A 0.517259 2.7579e-05
7:71935056 G A 0.731360 3.5389e-05
7:71940548 A G 0.103154 3.2053e-05
7:71942238 A C 1.215675 2.8524e-05
7:71951984 A T 0.295727 3.5375e-06
7:71954779 T C 0.128588 -9.0124e-06
7:71960520 C T 0.303750 1.1240e-05
7:71968541 C G 0.345867 -9.3411e-06
7:71968630 C T 0.345769 2.1278e-06
7:71971531 A G 0.056787 -3.1616e-07
7:71978776 A G 0.048594 -1.6861e-05
7:71979173 T C 0.045700 -2.9663e-06
7:71979685 A C 0.983174 -3.3236e-06
7:71990910 G C 1.885790 -3.3701e-06
7:72005901 T A 1.002611 1.2631e-07
7:72026412 T C 0.266920 -5.9004e-06
7:72038188 T C 0.288111 -2.9910e-06
7:72042704 T C 0.094855 3.0930e-06
7:72043041 A C 0.660365 3.2878e-06
7:72066798 C T 0.145410 -7.5479e-06
7:72073646 T C 0.282937 -1.3642e-05
7:72073716 T C 0.239025 1.1189e-05
7:72096690 C T 0.021752 3.3211e-06
7:72133494 C T 0.264037 -9.1379e-06
7:72135622 T C 0.320967 -1.3871e-05
7:72138999 A C 0.032937 -2.0058e-05
7:72139093 T C 0.336290 2.8336e-05
7:72153606 A C 0.021449 6.9623e-06
7:72193854 T G 0.027328 -5.0477e-06
7:72196166 A G 0.124012 -1.2044e-07
7:72198944 A G 0.059483 1.9344e-05
7:72214844 C T 0.450313 -1.9190e-06
7:72215275 G T 0.055788 -8.1588e-06
7:72233858 C T 0.395328 -5.2889e-08
7:72234176 C T 0.062438 3.7546e-05
7:72239211 C T 0.504506 -8.1157e-06
7:72247024 G A 0.658933 1.1393e-05
7:72282984 T C 0.054023 -6.7004e-06
7:72287021 A G 0.057311 -2.0389e-06
7:72291850 T G 0.190543 -1.7173e-05
7:72297549 A G 0.344844 7.3134e-06
7:72298729 A C 0.034556 -1.8830e-05
7:72304598 G C 0.156722 -7.2289e-06
7:72308840 A T 0.147440 -1.2742e-05
7:72310108 C G 0.079291 -1.1886e-06
7:72311817 C T 0.430609 -2.6740e-05
7:72318214 G A 0.076890 4.9769e-06
7:72362481 G A 0.254854 -1.6348e-05
7:72389257 T C 0.091391 -9.9162e-06
7:72399120 T C 0.062183 1.0235e-06
7:72419402 A C 0.106455 2.4742e-06
7:72674074 T C 1.892362 5.9829e-06
7:72743316 A G 0.074398 -1.2747e-05
7:72754645 A G 0.126392 -2.5983e-06
7:72756335 G A 1.653983 3.0623e-05
7:72757033 G C 0.061642 -1.8009e-05
7:72757059 A G 0.030768 -9.0550e-06
7:72759953 T G 1.713762 1.9738e-05
7:72765917 T C 0.235445 -1.0383e-05
7:72767467 A G 0.081589 1.4089e-06
7:72783383 G A 1.708336 1.7231e-05
7:72789995 A C 1.708839 1.5878e-05
7:72791066 C T 0.025420 5.9314e-06
7:72805918 A G 0.027773 -9.3471e-06
7:72809912 A G 0.049389 -1.8337e-05
7:72821802 C T 0.072569 3.4173e-06
7:72825125 G A 1.170623 -6.5480e-05
7:72832340 A G 0.059048 4.5537e-06
7:72836494 T C 0.032795 -2.0182e-05
7:72851580 G C 0.041597 1.8238e-05
7:72854549 T C 0.180531 3.7111e-05
7:72864869 G A 0.248272 3.9567e-05
7:72878645 G A 0.249727 3.8028e-05
7:72883646 A G 0.056835 -2.9310e-06
7:72886186 T C 0.147379 3.4220e-07
7:72891754 T C 0.949829 -5.3733e-05
7:72896652 C G 0.061357 -7.8740e-06
7:72897236 A G 0.073773 -1.9276e-05
7:72904810 T C 0.394821 3.2581e-05
7:72919678 G C 0.087596 5.1351e-06
7:72924064 G A 0.038540 -8.4330e-06
7:72933315 C T 0.059041 -1.4610e-06
7:72934080 C T 0.148627 1.3059e-05
7:72951881 T C 0.043970 -2.7813e-05
7:72955579 T C 0.037456 2.5621e-06
7:72971231 T C 0.246423 4.4271e-05
7:72974413 G A 0.076935 -1.1326e-05
7:72974869 T C 0.804758 -6.4367e-05
7:72982874 T C 0.245056 4.5222e-05
7:72984220 C T 0.147828 2.6604e-06
7:72985148 T C 0.109977 -8.8845e-06
7:72987354 T C 0.570630 3.6397e-05
7:72990917 T C 0.109620 -1.2427e-05
7:73005870 C T 0.103722 -8.7947e-06
7:73007943 A G 0.396763 4.1265e-05
7:73012042 A G 0.255554 5.6165e-05
7:73017657 T C 0.399275 4.3026e-05
7:73020301 C T 1.912927 3.6388e-06
7:73020337 G C 0.256663 6.8291e-05
7:73023062 A C 0.371774 -1.1714e-05
7:73026378 T C 0.323007 6.9619e-05
7:73041130 C T 0.172266 1.8874e-06
7:73043101 A G 0.259828 6.9423e-05
7:73045306 G A 0.178474 -2.9266e-05
7:73048095 G A 0.577868 1.8720e-05
7:73048479 T C 0.021592 1.4318e-05
7:73058025 C T 0.141864 -6.0352e-07
7:73060006 T C 0.976368 1.1955e-05
7:73066957 G A 1.128085 -6.4931e-07
7:73066992 T C 0.230834 -9.3538e-06
7:73067027 G T 0.688695 -2.2877e-05
7:73081117 T C 0.566506 -2.5320e-05
7:73086454 T C 0.070404 3.7950e-05
7:73087046 G A 0.774395 -3.7504e-05
7:73093252 C T 0.040427 -1.5781e-05
7:73097654 T C 0.888258 1.2665e-05
7:73097713 A G 0.081987 5.6565e-06
7:73097720 C G 0.144982 1.3915e-05
7:73098456 A G 0.691990 -4.5124e-05
7:73105100 A G 0.148188 7.9999e-06
7:73108402 A G 0.035691 -1.4444e-05
7:73114829 A G 0.027624 -5.4690e-06
7:73115201 A G 0.142867 1.2600e-05
7:73117910 T C 0.055856 1.3068e-06
7:73124558 T C 0.188272 1.0066e-05
7:73126224 A G 0.054020 -2.6413e-05
7:73126343 A G 0.089415 -7.9780e-06
7:73133241 G T 0.352541 2.3783e-05
7:73136458 A G 0.167822 1.6808e-06
7:73141464 T C 1.236009 1.9328e-05
7:73142284 C T 0.049365 -1.4650e-05
7:73145015 A G 0.093811 -1.7696e-05
7:73146039 A G 1.080209 -1.1057e-05
7:73150511 C T 0.457042 3.0666e-06
7:73151644 G A 0.968834 1.9058e-05
7:73158542 T C 0.036599 1.0467e-06
7:73160882 C T 0.182139 -1.2465e-05
7:73188574 T C 0.483635 1.2368e-05
7:73192744 C T 0.032873 1.2056e-05
7:73196602 G A 0.062111 -1.2036e-05
7:73198616 G A 0.934152 1.1700e-05
7:73207436 A G 0.099346 1.0092e-05
7:73208650 C T 0.134290 -1.0581e-05
7:73222207 A G 0.286517 -5.0082e-06
7:73225276 A G 0.176628 -8.5426e-06
7:73231021 A G 0.035035 -3.4295e-05
7:73254812 C T 1.520880 -6.0475e-06
7:73269315 T C 0.087569 1.8300e-05
7:73269937 T C 1.521737 -4.1934e-06
7:73273802 T C 0.408060 -6.9304e-06
7:73275565 A T 1.529492 -6.8543e-06
7:73279361 T C 0.366640 3.4354e-05
7:73279659 A G 0.106299 -1.9969e-05
7:73284148 G A 1.193810 -6.4656e-06
7:73296476 A C 0.422435 1.0817e-05
7:73301666 T C 0.252107 1.7745e-05
7:73307835 T C 0.021252 1.0649e-05
7:73320111 T C 0.393135 8.9327e-07
7:73325762 A G 0.743708 -1.6013e-05
7:73334987 G T 0.695220 1.8175e-05
7:73338390 T C 0.326386 -6.5981e-06
7:73341538 T C 0.031986 3.3354e-06
7:73349636 A G 0.064906 -7.1146e-06
7:73355951 T C 0.060262 -1.3032e-05
7:73368450 A G 0.342692 1.3778e-07
7:73376167 T C 0.778845 -1.2539e-05
7:73386221 C A 0.021898 -2.8046e-05
7:73389546 C G 0.206519 -1.1238e-05
7:73392603 C T 1.084649 3.1070e-05
7:73404213 T C 0.029789 -1.1036e-05
7:73405523 T C 0.060228 1.0299e-05
7:73405560 A G 1.074150 2.5550e-05
7:73408472 A G 0.097266 -3.4725e-05
7:73410408 T G 0.020644 9.3528e-06
7:73418071 G A 1.506982 -1.0502e-05
7:73422593 T C 0.169083 -2.0015e-05
7:73423846 T C 0.779114 -1.8939e-05
7:73430672 A G 0.920397 5.8470e-06
7:73432801 A G 0.041253 6.0862e-06
7:73433660 A G 0.022153 6.2645e-06
7:73440265 C G 0.377985 2.7433e-05
7:73440659 A G 1.612243 -3.2862e-06
7:73440695 A C 0.123866 1.9843e-05
7:73454199 A G 0.161396 8.2444e-06
7:73470714 A G 0.808257 5.1933e-06
7:73470782 T C 1.612910 -2.8800e-06
7:73476096 C A 0.037320 4.6463e-06
7:73479157 A G 0.042212 -8.1686e-07
7:73483689 C G 0.266216 -2.1071e-05
7:73485813 A G 0.264615 -2.2799e-05
7:73486718 C T 0.129951 -3.2636e-05
7:73493533 G A 0.374477 4.2674e-05
7:73504754 G A 0.036653 1.6475e-06
7:73517114 A G 0.662571 -9.0891e-05
7:73521113 G A 0.294816 -3.3050e-05
7:73524708 A G 0.074412 6.7337e-06
7:73530842 G A 1.834905 2.7284e-06
7:73552715 A G 1.927155 1.8631e-05
7:73560452 C T 0.431427 -2.8432e-05
7:73566534 T C 1.869263 1.9047e-06
7:73579794 T C 1.267454 1.3585e-04
7:73584226 T C 1.868852 -3.6982e-06
7:73599917 G A 1.930140 1.0519e-05
7:73601299 G A 0.064284 1.2732e-05
7:73604754 G A 0.044364 3.8945e-06
7:73607314 G A 0.075143 6.8645e-06
7:73609315 G A 0.031547 -1.0547e-05
7:73611742 A T 0.618129 -2.1960e-05
7:73621980 A G 0.032387 -4.8001e-06
7:73630048 G A 0.617700 -2.4739e-05
7:73631088 A G 0.049124 1.8201e-05
7:73631177 G C 0.044935 1.1455e-05
7:73648534 G A 1.945977 1.3526e-06
7:73654225 T C 0.064216 -9.7059e-06
7:73663362 C T 0.092499 -8.7579e-06
7:73671288 A G 0.030292 6.3477e-06
7:73673643 G A 0.810470 -1.1435e-05
7:73673730 C T 0.149548 2.6725e-05
7:73676273 T C 0.210143 5.5088e-06
7:73698234 T C 0.186834 3.2861e-05
7:73698544 T C 0.078781 -3.0907e-06
7:73707744 C T 0.307024 1.1485e-05
7:73709650 A G 0.027229 -1.2836e-05
7:73719396 A G 0.039574 6.9605e-06
7:73719473 C T 1.502140 -1.7706e-05
7:73722577 A G 0.060343 -2.8716e-05
7:73726995 A C 0.031173 3.3888e-06
7:73748553 G A 0.031958 2.5545e-06
7:73757631 A G 0.054880 -5.5343e-06
7:73759544 A G 1.480514 -1.3259e-05
7:73766278 C T 1.470920 -1.2483e-07
7:73780812 G C 0.846189 -2.1908e-06
7:73785170 C G 0.901432 -1.1700e-05
7:73798279 C T 0.547841 3.7968e-05
7:73800792 G A 0.020181 -1.7630e-06
7:73801945 A G 0.343586 -1.6647e-05
7:73802139 T G 0.096252 2.3269e-05
7:73812293 A G 1.369564 -6.7867e-06
7:73814749 C G 1.948727 -1.1153e-05
7:73820636 A G 1.317407 -6.9109e-06
7:73832674 T C 0.523175 6.0957e-06
7:73840302 C T 0.750365 5.6619e-07
7:73845425 A G 0.082857 -5.0105e-07
7:73845552 C A 1.380110 -1.8633e-05
7:73851534 C T 0.066983 -9.7894e-06
7:73862307 A G 1.000952 -1.4282e-05
7:73865085 A C 0.031200 1.2796e-06
7:73865184 C T 0.811847 -2.9661e-06
7:73876764 T C 0.685146 -1.2074e-05
7:73880396 T C 0.035848 1.7665e-05
7:73884852 G A 0.247242 2.5564e-05
7:73893998 T C 0.025883 1.4750e-05
7:73894573 T C 0.031901 4.0258e-06
7:73898586 T G 1.334968 5.2017e-06
7:73901305 A G 0.247725 -5.7375e-06
7:73901739 A G 0.663652 -1.5745e-05
7:73903036 C T 1.326543 2.9307e-06
7:73909796 C T 0.403131 -7.6910e-06
7:73928357 G A 0.054258 -4.1705e-06
7:73929437 A G 0.255480 1.4365e-05
7:73932300 T C 0.035158 -2.8714e-05
7:73932662 A G 0.035212 3.4039e-06
7:73945858 T C 0.425151 -1.4585e-05
7:73948950 G A 0.468094 -2.6527e-05
7:73949372 A G 0.030904 4.6535e-05
7:73950361 T C 0.269718 3.4502e-06
7:73959331 G A 0.527431 -3.8748e-05
7:73967994 T C 0.062995 -1.1034e-06
7:73969541 G A 0.532045 -3.9584e-05
7:73977275 A G 0.105813 -3.6603e-05
7:73977501 A G 0.075629 -1.3575e-05
7:73977577 A G 0.078352 -1.3200e-05
7:73979130 G A 0.566713 -3.7159e-05
7:73981734 A G 0.356910 -4.7054e-06
7:73983057 G C 1.398184 -2.5827e-05
7:73987405 A G 0.298385 3.7953e-06
7:73989491 G A 0.040380 2.0806e-05
7:73992830 A G 0.115822 -1.6897e-05
7:73994442 G A 0.418743 -9.2706e-06
7:73994733 T C 0.101291 -1.1014e-05
7:74007163 A G 0.148834 -3.3376e-05
7:74009994 G T 0.069710 1.0359e-05
7:74016623 G A 0.249962 -2.8164e-05
7:74018950 G A 0.469815 5.5194e-06
7:74033600 C T 0.187915 1.4696e-05
7:74034068 A G 0.173592 -2.3065e-05
7:74059870 T C 0.114931 -1.1870e-05
7:74068451 G C 0.199400 -3.5485e-05
7:74069645 G A 0.487065 3.8615e-05
7:74094721 G T 0.520458 4.8361e-05
7:74095969 A G 0.091928 1.4292e-05
7:74096359 G A 1.825542 2.3011e-05
7:74097622 G A 0.175155 -5.3013e-06
7:74097722 T C 0.058865 3.8202e-07
7:74099138 T C 1.305590 -1.9465e-05
7:74099254 G A 0.078012 -1.8128e-05
7:74121014 C T 0.100557 1.3141e-05
7:74126168 T C 0.249894 2.5140e-05
7:74138603 C T 1.826096 2.5789e-05
7:74212352 G A 0.397402 4.1411e-05
7:74212518 A G 0.029337 1.9730e-05
7:74288780 A G 0.128911 1.2571e-05
7:74303828 T C 0.022248 -6.1572e-06
7:74337634 A G 0.381107 1.6764e-05
7:74482794 C T 0.241265 1.7080e-05
7:74483166 A G 0.097585 1.1770e-05
7:74489228 A G 0.269137 5.3908e-06
7:74489486 C T 0.918333 1.9915e-05
7:75045694 T C 0.437506 1.4126e-06
7:75053476 T G 0.033624 1.8797e-05
7:75059952 G T 0.207896 -5.2793e-07
7:75061910 C T 0.022289 -1.2496e-05
7:75064510 C T 0.123070 2.0878e-05
7:75067858 T G 0.204513 -5.2587e-08
7:75067967 G T 0.045218 1.2156e-05
7:75079670 A G 0.250023 5.9980e-06
7:75092139 A G 0.185970 5.6518e-07
7:75101065 T C 0.840168 -6.2001e-05
7:75145623 C A 0.022466 -6.7480e-06
7:75163169 G A 1.128999 3.4319e-05
7:75165018 A G 0.454600 4.6181e-05
7:75166426 T C 0.050756 6.5034e-06
7:75168491 A G 0.040465 1.2268e-06
7:75168764 T G 0.281604 1.2394e-05
7:75173180 G A 1.128133 2.7925e-05
7:75176196 A G 1.117695 3.3105e-05
7:75176385 C A 0.489891 1.1150e-05
7:75177236 T C 0.056308 -1.7426e-05
7:75179341 A G 0.108142 5.5149e-05
7:75182802 T C 0.027889 5.2963e-06
7:75187621 G A 0.212921 -1.4696e-05
7:75189864 C T 0.191369 1.0626e-04
7:75192793 G C 0.036895 -1.0564e-05
7:75193170 T C 0.084322 1.3149e-05
7:75197776 C T 1.807533 6.5142e-06
7:75204005 T C 0.941108 1.2930e-05
7:75209770 A G 0.039050 -1.2989e-05
7:75211414 G A 0.137326 9.4440e-06
7:75214958 C A 0.285096 1.2194e-05
7:75217392 A G 0.351854 -4.2573e-05
7:75225210 T C 0.027447 8.8947e-06
7:75227256 C A 0.040553 4.1228e-05
7:75228483 A G 0.047156 -1.4544e-05
7:75233244 T C 0.512176 9.8172e-06
7:75233647 A C 0.402553 -8.0964e-05
7:75234393 A G 0.027773 -2.4779e-05
7:75234611 T G 0.046731 2.3592e-05
7:75237295 G A 0.104252 -1.5670e-08
7:75239984 A G 0.119330 1.4508e-05
7:75241024 A C 0.025784 -1.7821e-06
7:75243991 A G 0.202303 7.4465e-06
7:75246126 C T 0.336797 -1.5926e-06
7:75248336 C G 0.152502 1.6845e-06
7:75248528 G A 0.030724 -1.2304e-05
7:75254064 C T 0.117539 -5.1499e-06
7:75255058 C T 0.071185 -1.3879e-05
7:75255714 A G 0.160237 6.9998e-06
7:75260077 G A 0.099428 -7.3217e-06
7:75260671 A G 0.276902 6.2668e-07
7:75263765 C T 1.347618 -3.8323e-05
7:75264372 A G 0.048628 1.7270e-06
7:75267614 G A 0.502861 -3.3517e-06
7:75268785 G A 0.919173 -5.4565e-06
7:75285678 C A 0.057573 -4.8343e-06
7:75287303 G A 0.973254 -4.5587e-05
7:75295866 T G 0.287798 -3.7625e-05
7:75305572 C T 1.041740 -2.3207e-05
7:75307364 A G 0.022021 5.0090e-06
7:75311970 A G 0.084693 3.7016e-06
7:75312292 A G 0.166411 -3.0679e-06
7:75313110 A G 0.730792 1.0161e-05
7:75319037 A G 0.042304 -2.2049e-05
7:75322122 C T 1.930946 -4.0827e-06
7:75328424 G A 0.954667 1.3079e-07
7:75334196 C T 0.073956 -3.7095e-06
7:75351959 G A 0.493624 -3.1103e-05
7:75352205 A G 0.072882 3.9734e-05
7:75357291 C A 0.110375 -1.1572e-06
7:75362387 G A 0.093526 1.3002e-05
7:75364094 G A 0.024829 -1.0307e-05
7:75364521 A G 0.248694 -3.9094e-05
7:75370368 C T 1.184665 -1.3670e-05
7:75372929 T C 0.343647 -3.0000e-05
7:75377439 G A 0.925170 1.1427e-05
7:75380001 G A 0.056726 1.4674e-05
7:75380105 G T 0.188802 -4.3970e-06
7:75382646 A G 0.133293 3.3544e-06
7:75383139 A G 0.042205 1.2457e-05
7:75388031 C T 0.580418 -3.0804e-06
7:75393274 T G 0.066382 1.9037e-05
7:75398998 C A 0.496864 -8.1919e-06
7:75401418 A G 0.381059 -2.8225e-05
7:75406121 A G 0.591746 6.0430e-05
7:75406167 A G 0.052888 -4.4870e-06
7:75421326 T C 0.869042 -4.3707e-06
7:75429032 G A 0.433981 -9.2021e-06
7:75430564 T C 0.279493 -4.8162e-06
7:75432624 T C 0.026553 -7.9736e-06
7:75434362 G A 0.087059 1.6558e-06
7:75437507 A C 0.482860 2.5932e-05
7:75437800 A G 0.242482 -5.8362e-06
7:75441111 T G 0.889424 4.1853e-07
7:75442723 A G 0.074847 -2.4750e-05
7:75442730 G T 0.368952 2.0115e-05
7:75444905 G A 0.373770 6.8497e-06
7:75445774 A G 0.077608 -1.1318e-05
7:75449038 T C 0.235968 -8.8401e-06
7:75450416 T C 0.203615 -6.4612e-06
7:75453809 G A 0.055254 1.9789e-06
7:75454452 C T 1.045197 6.0152e-06
7:75457127 A G 0.078777 -8.7357e-07
7:75460393 G A 1.792128 5.2432e-05
7:75475297 A G 0.424781 -1.3737e-05
7:75487187 C T 0.037214 6.8681e-06
7:75495524 C T 1.415737 4.1156e-05
7:75499311 T C 0.970204 5.5526e-05
7:75510561 A G 0.346007 -1.4485e-05
7:75513062 G A 1.913403 -3.0893e-06
7:75515664 A G 0.133552 -7.1438e-07
7:75518020 A G 0.594442 4.6697e-05
7:75518269 A G 0.044541 -2.2125e-05
7:75530068 T C 0.083928 1.6059e-05
7:75530359 G A 0.060405 -1.3837e-05
7:75533388 C T 0.451231 -5.0024e-07
7:75544455 C A 0.551672 1.9779e-06
7:75558960 T C 0.118834 2.7844e-05
7:75561197 T G 0.074511 -1.3776e-06
7:75570557 T C 0.092839 1.1669e-05
7:75576956 T C 0.191770 3.6007e-05
7:75578068 G T 0.558285 -3.4580e-05
7:75579715 T C 0.040142 3.1633e-06
7:75592925 C T 1.209616 1.1111e-05
7:75595647 A G 1.368514 -1.5383e-05
7:75595970 A G 1.524446 7.1502e-06
7:75600951 A G 0.764644 -7.2434e-06
7:75609677 G A 0.506006 1.0619e-05
7:75611678 G A 0.049746 -1.7413e-05
7:75615006 T C 0.570072 -1.9318e-05
7:75615850 T C 0.029833 -9.3916e-06
7:75616105 A G 0.556293 -2.1597e-05
7:75616779 A C 0.775700 1.8728e-05
7:75617664 A G 0.051623 -9.5228e-06
7:75621958 T C 0.034743 -5.3877e-06
7:75630274 C T 1.466887 1.1991e-05
7:75634687 A G 0.334498 1.1327e-05
7:75640967 A G 0.032067 4.1682e-06
7:75659621 A G 0.052721 -2.5357e-06
7:75659815 C T 1.398265 9.1183e-06
7:75671175 T G 0.332945 3.6842e-06
7:75672428 T C 0.038952 9.4198e-06
7:75685716 T A 0.767925 7.1262e-06
7:75687396 A G 0.025189 1.1245e-05
7:75695211 T C 0.040023 -4.2955e-06
7:75695613 G A 0.095382 8.5924e-06
7:75728426 T C 0.020195 3.5602e-06
7:75734498 T C 0.033770 1.5741e-06
7:75756464 C T 0.201541 -2.7009e-05
7:75794560 C T 1.503300 -1.7627e-05
7:75795218 A G 0.070812 -2.8076e-05
7:75796235 T C 0.603071 -1.4472e-05
7:75809795 G T 0.057675 2.1171e-05
7:75812298 C T 0.039989 -1.2958e-05
7:75827776 T C 0.046737 1.8485e-06
7:75833591 G A 0.069649 2.8962e-06
7:75845837 A C 0.308530 2.4910e-06
7:75846453 G A 0.407809 6.3415e-06
7:75874489 G A 0.458561 -1.5951e-06
7:75879002 T C 0.048614 -1.0742e-05
7:75896741 T C 0.035212 6.7718e-06
7:75906661 G C 0.038853 -1.4314e-05
7:75908947 T C 1.362856 -2.3982e-05
7:75913338 G T 0.068874 -5.7273e-06
7:75921296 T C 0.167428 1.5657e-05
7:75928918 C T 0.520156 4.9540e-06
7:75946763 C A 0.950114 -3.6986e-06
7:75954651 C G 0.061581 -1.1632e-05
7:75954687 C T 0.394257 9.0502e-06
7:75971606 A G 0.053534 -1.1128e-05
7:75975839 G A 0.314361 1.2745e-06
7:75976396 C T 0.027719 2.6966e-05
7:75978229 A C 0.594160 -1.8146e-05
7:75988919 A G 0.061183 5.9171e-06
7:76000137 A G 0.166975 1.1483e-05
7:76005696 C T 0.496799 -1.5901e-06
7:76029695 T C 0.413578 4.6574e-06
7:76032291 C G 0.890567 2.7268e-06
7:76037414 G A 0.125603 4.4382e-06
7:76040563 T C 0.064025 1.9135e-05
7:76046324 G A 1.052010 3.1025e-06
7:76050102 A G 0.035212 -2.9336e-06
7:76051510 A G 0.037027 -4.2506e-06
7:76053515 A G 0.209541 4.7593e-06
7:76054090 A G 0.053095 -5.2897e-06
7:76054372 A G 0.472905 -6.3285e-06
7:76055970 A C 0.026998 4.9571e-06
7:76060235 C T 1.186433 5.7045e-06
7:76062913 G C 0.036317 -9.4360e-06
7:76071228 G A 0.213964 3.4033e-06
7:76075000 A G 0.043460 4.1557e-06
7:76111835 A G 0.467363 1.1802e-05
7:76131695 G A 1.264544 -4.5610e-06
7:76134398 T C 0.037476 1.2941e-06
7:76135134 A G 0.785094 -1.7489e-05
7:76136389 A G 0.462723 8.3452e-06
7:76140307 C G 0.020787 -4.1689e-06
7:76202016 A G 0.087525 1.4631e-05
7:76215147 C T 0.441487 -4.8261e-06
7:76224198 G A 0.651617 1.8581e-06
7:76229947 T C 1.151292 2.3036e-05
7:76255019 C T 0.413745 1.4125e-05
7:76279036 T C 0.370893 -1.5653e-05
7:76288754 G A 0.510269 -1.4084e-06
7:76289291 T C 0.062995 9.6005e-06
7:76303298 T C 0.031102 -1.5610e-05
7:76339812 T C 0.062819 1.1458e-05
7:76341486 C T 0.439172 1.6022e-05
7:76342312 G A 0.985877 8.5879e-06
7:76343584 C A 0.262358 -7.9781e-07
7:76354331 C T 0.039244 -3.2405e-06
7:76369607 T C 0.285843 -8.2470e-06
7:76375097 G T 0.052061 1.1967e-05
7:76385739 C T 1.067758 1.9203e-06
7:76402540 T C 0.228070 -4.6427e-06
7:76407767 T G 0.229566 1.1185e-06
7:76407800 G T 0.942040 1.2791e-06
7:76409668 G C 0.293840 1.1563e-06
7:76429275 G A 1.814366 5.1672e-07
7:76430850 G T 0.947123 -5.8372e-06
7:76433150 C T 0.736034 -8.1972e-06
7:76441372 T C 0.553263 8.4178e-06
7:76444648 G T 0.208188 7.9977e-07
7:76448203 G A 1.748420 5.0474e-06
7:76450580 A G 0.291827 -1.6597e-05
7:76451434 C A 0.770325 2.2048e-05
7:76459572 G A 0.149446 -2.9187e-06
7:76461796 C T 0.756648 -1.0410e-05
7:76472878 C A 0.073161 -2.0883e-05
7:76479405 G A 0.286598 1.6469e-05
7:76482741 T C 0.071372 -2.1230e-05
7:76490441 A G 1.112871 7.8641e-06
7:76505328 T C 0.403229 3.1552e-05
7:76505568 G A 0.214434 5.4437e-08
7:76511847 T G 0.073266 -7.8748e-06
7:76531405 T C 0.037313 1.8212e-05
7:76536390 A G 0.047604 7.3051e-06
7:76538443 T G 1.522335 -1.3374e-05
7:76550045 C T 0.478321 1.2168e-05
7:76554191 T G 0.028497 4.0237e-07
7:76558686 T C 0.028773 8.4382e-06
7:76608143 T C 1.665444 1.0139e-06
7:76637441 A G 0.658073 -1.5296e-05
7:76721798 C T 0.280077 2.2420e-05
7:76722395 A G 1.166496 -1.3140e-05
7:76745119 G A 0.388576 9.3323e-06
7:76751305 T C 0.235574 1.1315e-05
7:76751921 G A 1.211418 3.8499e-05
7:76752103 C A 0.824290 2.7318e-05
7:76788128 A C 0.026576 1.9549e-05
7:76794491 C G 0.995798 3.7455e-05
7:76797095 A G 0.052267 -4.8438e-07
7:76814578 T C 0.345657 1.0769e-05
7:76817762 G C 0.125960 1.4116e-05
7:76820127 A G 0.038887 1.1122e-05
7:76822283 A G 0.043987 1.6323e-05
7:76823047 A G 0.079614 -7.8945e-06
7:76829275 G A 0.183040 2.7999e-05
7:76834402 C T 0.131403 -8.5678e-06
7:76851490 A C 0.048753 9.6629e-06
7:76851671 A C 0.068343 8.3743e-06
7:76854440 A G 0.049369 -1.5289e-05
7:76859939 T G 1.406473 -3.3729e-05
7:76868115 C T 0.325802 1.2023e-05
7:76871552 G A 1.819344 -3.0704e-06
7:76872013 T C 0.042375 7.2504e-06
7:76889150 G T 0.068948 9.4914e-06
7:76889354 C G 0.069217 1.1124e-05
7:76890406 G A 0.037143 1.8905e-06
7:76891485 G A 0.081671 3.1311e-05
7:76892358 A G 1.820636 -3.3361e-06
7:76892949 T G 0.413000 -5.2422e-06
7:76909167 C A 0.590634 1.6693e-06
7:76913595 C T 0.603404 1.5100e-05
7:76915519 A C 1.877470 1.3750e-05
7:76916462 C A 0.854005 1.8390e-05
7:76924216 G A 0.223770 1.0282e-05
7:76927247 A G 0.700455 -5.7443e-06
7:76932464 T C 0.051215 -2.1896e-05
7:76936575 C T 0.731060 9.1836e-06
7:76946200 T C 0.034308 -3.7791e-06
7:76950590 C T 0.175060 1.2092e-05
7:76950686 A C 0.091809 2.5403e-06
7:76950699 T C 0.174761 1.3168e-05
7:76960013 T C 0.196143 -2.6537e-06
7:76960105 C T 0.227159 -2.7170e-06
7:76967564 T C 0.227819 1.9068e-05
7:76978907 G A 0.897764 2.0890e-05
7:76982480 T C 0.766786 4.6700e-07
7:76984290 A G 0.125076 -1.2924e-05
7:76992278 G A 0.496932 -1.4384e-06
7:77005627 C T 1.719341 -3.0256e-06
7:77009505 C G 0.182220 6.7475e-06
7:77012042 T C 0.145346 -1.9741e-05
7:77014264 G T 0.178195 -7.5378e-06
7:77024300 T C 0.621103 1.4032e-05
7:77028984 C T 0.130482 3.2393e-05
7:77032063 G A 0.038119 1.5041e-07
7:77033503 G A 0.241510 -4.3395e-06
7:77035392 C T 1.723560 4.7837e-07
7:77042185 A G 0.121340 -2.3689e-05
7:77043863 G A 0.942101 -1.0410e-05
7:77044448 G A 1.516831 -3.6128e-05
7:77046306 A G 0.157075 2.5767e-06
7:77052295 G A 0.027175 -1.8851e-06
7:77054891 G T 1.280332 1.4319e-05
7:77059616 C T 0.554416 -1.6450e-05
7:77061342 G A 0.620740 -3.2193e-05
7:77069098 A G 1.503670 -2.7998e-05
7:77070195 G A 0.273203 3.4003e-05
7:77077122 A G 1.396382 1.3409e-05
7:77078602 A G 0.391333 2.9468e-05
7:77090847 G A 0.151326 -1.8677e-06
7:77093519 A G 0.340832 1.9459e-05
7:77096639 T C 0.233333 3.3388e-05
7:77103252 A G 0.276518 -2.4245e-05
7:77104730 C T 0.520071 -2.1770e-06
7:77106630 G A 0.198560 -1.0917e-06
7:77116857 C T 0.075524 1.3371e-05
7:77122188 C T 0.500909 1.5530e-05
7:77135448 C A 0.132416 -1.2058e-05
7:77144248 G A 0.190149 -1.5118e-05
7:77147606 A C 0.183556 1.1996e-05
7:77147725 A G 1.262327 9.1490e-06
7:77153004 T C 0.043837 4.6386e-06
7:77165553 C T 0.031581 -2.2330e-05
7:77165919 G A 0.272108 -4.3415e-06
7:77168412 G T 0.028178 -7.7564e-06
7:77177226 T C 0.021861 1.1264e-06
7:77177478 G A 0.037568 -1.5328e-05
7:77189601 A G 0.566400 1.7279e-06
7:77189940 A G 0.028497 2.2552e-05
7:77196134 T G 0.027080 -2.7973e-06
7:77211629 T G 1.885572 3.9248e-06
7:77220495 T C 0.118596 -6.6710e-06
7:77236976 C G 1.853828 -1.1816e-05
7:77239735 C T 0.446658 -2.5897e-05
7:77247821 A G 1.163355 -1.9355e-05
7:77256713 G A 0.284256 -1.4830e-05
7:77265140 A G 0.167424 -2.9790e-06
7:77267918 G A 0.026950 -4.0873e-06
7:77268202 A C 0.167859 8.2231e-06
7:77274279 A G 0.029599 1.2174e-05
7:77300110 T C 0.591379 -1.6478e-05
7:77321533 T G 0.095698 1.1146e-05
7:77327333 A G 0.155783 1.5667e-05
7:77351084 C A 0.251386 6.6588e-06
7:77365258 G A 0.062451 5.7260e-06
7:77370662 G A 0.993666 -3.3259e-05
7:77377272 G A 0.027117 -1.4943e-05
7:77398191 G A 0.025465 -1.0426e-07
7:77403278 T C 0.168913 -6.2504e-06
7:77411776 G A 0.021089 3.3305e-07
7:77416439 C T 0.795473 -1.5041e-05
7:77421594 A C 0.961575 -4.1484e-05
7:77423152 T C 0.554559 -1.7467e-05
7:77423574 A G 0.972179 -3.9934e-05
7:77426247 G T 1.857680 -2.0078e-05
7:77439853 T C 0.042086 -3.9856e-05
7:77455351 G A 0.164228 -5.6050e-06
7:77476576 C T 0.065623 6.4127e-06
7:77492621 G A 0.063349 -1.6513e-05
7:77496555 G A 0.583515 -1.4070e-05
7:77530641 G T 0.067038 -8.1556e-06
7:77537195 G C 0.241132 2.4685e-05
7:77541447 A G 0.056825 -5.4770e-06
7:77544019 G T 1.014014 4.1965e-05
7:77547868 T C 0.220013 2.7369e-06
7:77554165 C T 0.181802 -4.0300e-05
7:77575166 G C 0.039533 -1.3584e-05
7:77592652 T G 1.393261 4.3511e-06
7:77594550 A C 1.120102 8.2898e-05
7:77596812 C T 1.809906 -1.6235e-06
7:77596847 A G 0.027790 -1.2055e-05
7:77597622 C T 0.283426 -1.6165e-05
7:77602503 T G 1.244794 5.8216e-05
7:77606013 C T 1.204397 4.0644e-05
7:77609654 T C 0.814108 -3.1468e-05
7:77610479 T C 0.161216 -1.0914e-05
7:77610491 C A 0.046622 2.0013e-05
7:77610528 C T 0.997794 -3.1512e-05
7:77612051 T G 0.075833 -9.0634e-06
7:77616400 A G 0.996457 -2.9799e-05
7:77616996 A G 0.039826 1.5566e-05
7:77619488 A G 0.052398 3.4549e-06
7:77620868 A G 0.915402 -3.1661e-05
7:77623090 C T 0.029578 -2.7089e-06
7:77623551 T C 1.359694 -1.5644e-05
7:77627464 C T 0.725050 1.6456e-05
7:77628137 G A 0.706082 1.8446e-05
7:77630858 A G 0.030510 -7.8342e-06
7:77631714 C T 0.265587 2.8029e-05
7:77634382 T C 0.029687 8.2471e-06
7:77634980 T C 0.964893 -1.4247e-05
7:77635347 A G 0.047808 2.9320e-06
7:77636593 T C 0.198016 -6.2175e-06
7:77639521 G A 0.312576 -1.0749e-05
7:77641545 G T 1.395165 -7.5944e-06
7:77647322 C T 1.342267 8.8798e-06
7:77651179 G A 1.825569 -2.2266e-05
7:77651954 G A 0.469451 -1.0548e-05
7:77654110 G A 0.259124 -8.2871e-06
7:77654328 G A 0.411460 -2.6630e-05
7:77657037 G T 0.184937 1.0132e-05
7:77659141 C T 1.655625 -2.5562e-05
7:77660354 G A 0.020358 6.2697e-06
7:77662566 T C 0.102845 2.3707e-06
7:77663486 T G 1.709387 -1.1630e-05
7:77664316 G A 0.059375 3.5292e-06
7:77666916 C T 0.851180 -1.7352e-05
7:77667065 T G 0.037976 7.7824e-07
7:77668654 C G 0.054268 -2.0891e-05
7:77670637 A G 0.288353 -6.2759e-06
7:77672694 G A 0.145009 4.8502e-06
7:77677650 C A 0.182632 -3.8402e-05
7:77679940 C T 0.083581 -1.7297e-05
7:77682064 T C 0.169536 2.2237e-06
7:77689400 T G 0.882319 -1.7780e-05
7:77691342 C G 0.053102 -6.8845e-06
7:77696237 T C 0.629739 -2.1344e-06
7:77696278 C T 0.109440 3.9168e-05
7:77698163 T C 0.100441 -7.6772e-06
7:77702785 T C 0.166782 -8.8305e-06
7:77703527 A G 0.047407 -7.1838e-06
7:77710348 T C 0.160693 1.1366e-06
7:77711681 C T 0.169828 -2.5575e-06
7:77712339 G T 0.094926 2.3863e-05
7:77713503 T C 0.392938 1.1702e-05
7:77719877 G A 0.024411 -1.4662e-05
7:77720342 T C 0.336817 -4.5883e-06
7:77729487 T C 0.537475 1.1591e-05
7:77740168 A G 0.311648 1.5051e-05
7:77749931 T C 1.399160 -9.8620e-06
7:77751791 C T 1.044483 -8.0589e-06
7:77753693 C T 0.076469 1.1235e-06
7:77753860 G A 0.358453 -3.9502e-06
7:77754783 A G 0.054227 -1.1942e-05
7:77755795 A G 1.756838 4.7986e-06
7:77759415 C T 0.060061 -1.9800e-05
7:77761936 C T 0.074259 3.3381e-06
7:77763592 A G 0.033770 -1.7256e-05
7:77766520 T C 1.750677 3.7132e-06
7:77770699 A C 0.173296 -9.8818e-06
7:77771983 T C 0.332700 -1.0497e-05
7:77776003 T C 0.069907 6.3449e-06
7:77776110 G A 0.435317 -1.7753e-05
7:77782505 A C 0.427086 -1.9075e-05
7:77788922 G A 0.222012 -5.7680e-06
7:77792267 A G 0.384996 -1.7553e-05
7:77794119 T C 0.179548 -8.9622e-06
7:77802577 A G 1.621042 -2.8308e-05
7:77803399 T C 0.124406 -5.3137e-06
7:77818252 T C 0.672131 3.4112e-06
7:77821225 T C 0.323401 -1.6433e-05
7:77821544 C T 0.017109 -3.2742e-06
7:77822001 T C 0.134483 2.5223e-06
7:77824938 C T 1.915382 -7.0034e-06
7:77825202 T C 0.046659 7.6415e-06
7:77825224 T C 1.512377 -2.1020e-05
7:77829768 A G 0.712763 2.0101e-05
7:77830751 C A 1.041049 -1.7736e-05
7:77837097 T C 0.271466 -1.9531e-06
7:77837900 A G 0.476995 -7.8369e-06
7:77843004 G A 0.261586 -3.4374e-06
7:77844997 G A 0.051677 -1.5002e-06
7:77846572 C T 1.367735 6.4660e-06
7:77851621 C T 0.029004 2.6781e-06
7:77856708 C T 0.466707 2.1381e-05
7:77861353 T C 0.805058 -4.2548e-05
7:77862780 C T 0.025084 4.9036e-06
7:77871409 G A 0.162182 6.3747e-06
7:77885552 A G 0.031275 -8.9708e-06
7:77887146 T C 0.032026 1.4845e-05
7:77888562 T C 0.030024 -8.9119e-06
7:77905130 T G 0.441409 1.1691e-05
7:77906121 A G 0.038483 2.4941e-05
7:77924592 A G 1.829689 5.5883e-07
7:77932089 T C 0.529284 3.1468e-05
7:77934358 A G 0.506240 -3.7081e-07
7:77935553 C G 1.262680 1.3354e-05
7:77938818 T C 0.042409 1.4314e-05
7:77944783 A G 0.075979 -7.4097e-06
7:77946412 A G 0.124474 2.4967e-06
7:77946826 T C 0.262633 -9.9132e-06
7:77954675 G A 0.619873 -4.4522e-06
7:77960786 G C 1.033815 -7.7388e-06
7:77961360 T C 1.637310 -5.9551e-06
7:77962267 G A 0.062251 -7.9379e-06
7:77963846 G T 1.139777 1.4709e-07
7:77964788 T C 1.792431 1.2187e-05
7:77968061 G C 0.069231 -1.2669e-05
7:77976904 G A 0.590638 -1.3930e-06
7:77979388 A G 0.332326 2.9430e-06
7:77982118 G A 0.041427 2.3459e-05
7:77986141 G A 0.416046 -2.5341e-05
7:77987881 T G 0.039122 -3.5856e-05
7:77988443 T C 0.049464 -1.2018e-05
7:77990397 C G 0.527584 -2.3799e-05
7:77992996 G A 0.287679 -2.5715e-05
7:78008079 A C 1.590872 -7.2996e-06
7:78008250 T C 0.089439 2.2989e-06
7:78012004 A G 0.748719 1.8725e-05
7:78016814 G A 1.225129 8.2780e-06
7:78020423 A G 0.360201 -3.8787e-06
7:78024012 T C 1.757508 9.9394e-06
7:78028398 G A 0.452166 -8.0830e-06
7:78031887 G A 0.700020 7.3939e-06
7:78038652 T C 1.295196 1.8898e-05
7:78039375 A G 0.104973 2.8492e-05
7:78040277 A G 1.597512 1.0688e-05
7:78045567 T G 1.037667 2.0309e-05
7:78047073 C T 0.550853 -8.4630e-06
7:78050158 A C 1.728963 1.0945e-05
7:78052060 T C 0.051286 -1.3679e-05
7:78057840 T C 0.596060 9.7559e-06
7:78058402 A G 0.274627 -1.0269e-05
7:78060486 A G 0.183529 -1.6546e-06
7:78065082 C T 0.038190 -1.4044e-05
7:78065460 A G 0.268552 -7.5302e-06
7:78065926 T C 0.220499 -5.6555e-06
7:78066365 T C 0.191301 -3.2510e-05
7:78066783 C A 0.096739 -8.3317e-06
7:78066797 G T 0.834493 -3.1063e-06
7:78073122 G A 1.219431 2.1794e-05
7:78073861 C T 1.640727 -3.8561e-06
7:78078086 G C 0.142748 -2.3750e-05
7:78079123 C G 0.028314 2.3869e-05
7:78080244 G A 0.275375 2.5441e-05
7:78081149 A G 0.150381 -4.0504e-05
7:78082607 G A 1.589849 -2.7216e-05
7:78083716 A G 0.172640 2.6162e-05
7:78085089 T G 0.347894 2.1272e-05
7:78089567 T C 0.344776 -9.4440e-05
7:78090196 A G 0.028453 -9.1492e-06
7:78090357 G A 0.311063 1.3873e-05
7:78091663 A G 0.261426 -4.7241e-05
7:78092652 G A 1.164381 2.8362e-05
7:78093073 C T 1.282318 6.3368e-06
7:78094806 C G 0.035600 1.2123e-05
7:78096994 G A 0.314076 -7.0095e-06
7:78098421 G A 0.035005 1.7938e-06
7:78099714 C T 0.028762 -2.5154e-06
7:78099855 G C 0.134827 1.9443e-05
7:78100198 T C 0.150014 -5.3737e-06
7:78103473 G A 0.339272 -1.0396e-05
7:78103655 G T 0.028766 -1.4328e-05
7:78105797 C T 0.476138 -7.1379e-06
7:78106464 C T 0.032023 2.1052e-05
7:78109304 T C 0.551914 1.6632e-05
7:78116186 A C 1.148984 -1.4855e-05
7:78117090 C T 0.277473 1.8452e-05
7:78118982 A G 0.614436 -3.3328e-05
7:78122206 A G 0.169692 3.0670e-06
7:78124274 T C 0.022582 1.4435e-05
7:78130518 G A 0.075962 1.8433e-05
7:78136079 A G 0.259668 5.9468e-05
7:78136725 G A 1.161063 3.8269e-05
7:78138542 A G 1.133613 5.5141e-05
7:78138977 G T 0.419317 -1.6632e-06
7:78141574 A G 0.064053 1.3395e-05
7:78151369 C T 0.128472 1.5536e-05
7:78152457 C T 0.062652 2.9339e-08
7:78160485 A G 0.054139 -8.5406e-06
7:78161137 T C 0.033736 -2.9167e-06
7:78168022 C T 0.909310 7.2403e-06
7:78169858 A G 0.185678 -4.8837e-06
7:78170588 G A 1.423597 1.1961e-05
7:78173595 C T 0.642699 1.7742e-05
7:78174897 C T 0.108706 6.1791e-07
7:78174942 T C 0.213648 2.6679e-05
7:78175596 T C 1.917969 -1.2853e-05
7:78175977 A G 0.201269 1.0521e-05
7:78176624 C T 1.033118 -1.5815e-05
7:78191370 C T 0.201093 1.9266e-06
7:78192343 G A 0.833137 -1.8383e-06
7:78193157 A G 0.092101 1.8159e-05
7:78197143 C T 0.310128 2.3516e-05
7:78198632 A G 0.034678 -5.5146e-06
7:78201493 G A 0.081008 -2.1463e-05
7:78206401 A C 0.028351 4.1917e-06
7:78208429 G T 0.447848 -5.1182e-06
7:78212127 A G 1.532229 7.7149e-06
7:78212129 A G 0.044582 1.2183e-05
7:78213455 A G 0.136051 2.1543e-07
7:78215445 A G 0.068129 1.7007e-05
7:78216099 C A 0.076975 -7.7251e-07
7:78217633 A G 0.078546 2.7278e-06
7:78221342 G T 1.908783 2.3152e-07
7:78225027 C T 0.635209 2.8691e-06
7:78227552 T C 1.520622 2.3443e-06
7:78227661 C T 0.135520 -3.2532e-06
7:78230996 A G 0.506676 1.3060e-05
7:78233434 A C 0.429289 -2.6056e-05
7:78233505 C T 1.091595 7.7483e-06
7:78233619 G A 0.270354 1.9755e-05
7:78233710 T C 0.097860 3.8999e-07
7:78233755 T C 0.371077 -9.2034e-06
7:78234444 A G 0.073436 -2.1203e-06
7:78236116 A G 1.341063 -6.3306e-06
7:78237178 C A 0.036602 1.5079e-05
7:78239829 A G 0.039673 3.1426e-05
7:78240560 T C 0.131342 -3.3421e-05
7:78243492 T A 0.144071 9.1169e-07
7:78249193 A G 1.326516 -9.5810e-06
7:78260373 C T 0.526537 3.5430e-05
7:78261158 C T 1.299375 -1.5071e-05
7:78279069 G A 0.641839 -1.5617e-06
7:78283912 G T 0.041175 -1.5355e-05
7:78290361 T G 1.024217 3.7768e-06
7:78295430 T C 0.102120 -4.6389e-06
7:78303699 G A 0.216382 -5.9777e-06
7:78306501 G A 0.119959 4.4072e-06
7:78306896 G C 0.046034 -3.2432e-05
7:78307944 C T 0.179864 -5.9884e-06
7:78309286 C T 0.062258 -1.0275e-05
7:78310108 G T 0.346099 6.0249e-06
7:78315540 T C 1.490598 -2.9194e-05
7:78315782 T C 0.039975 -2.1690e-05
7:78332992 T C 0.045666 1.2005e-05
7:78336572 C T 0.116155 2.3127e-05
7:78338629 T G 1.301748 -4.3122e-05
7:78344109 A G 0.157072 -1.7513e-05
7:78346008 C A 0.824226 -3.2251e-05
7:78363420 C A 0.062604 -8.2300e-06
7:78364154 A G 0.121527 -1.1886e-05
7:78377037 A C 0.060292 -4.4075e-07
7:78380708 C G 0.183121 -9.9246e-06
7:78388156 T C 0.139627 -1.3428e-05
7:78394560 A G 0.958281 -1.2722e-05
7:78397259 T C 0.669748 1.9511e-07
7:78398926 T C 0.021167 8.1711e-06
7:78401200 T G 1.784613 -2.1841e-05
7:78403563 C T 0.070526 1.9933e-05
7:78407722 C T 0.094539 -1.3845e-05
7:78416056 G A 1.280179 1.2202e-06
7:78416116 G T 0.095256 -6.2319e-06
7:78422208 G A 0.744537 7.8203e-07
7:78423321 G A 1.812003 -2.4259e-05
7:78427186 T C 0.052021 9.9481e-06
7:78429302 C T 0.124903 -1.7612e-06
7:78433060 C A 0.042998 2.5702e-06
7:78433268 C T 0.036772 -2.1110e-05
7:78434965 A G 1.054513 -1.2137e-05
7:78435005 T C 0.131869 1.0244e-05
7:78441787 C T 0.129044 6.2187e-06
7:78447878 C T 1.919210 -1.1329e-05
7:78456148 T C 1.004556 -2.6150e-05
7:78456168 A G 0.861668 -1.2256e-05
7:78459184 G A 0.098398 -4.1164e-05
7:78476581 C A 0.037112 -1.2605e-05
7:78478887 C G 0.059687 2.7689e-06
7:78482272 T C 0.121958 -1.6204e-05
7:78491873 G A 1.395729 -2.4059e-05
7:78497118 T C 0.058300 2.5130e-05
7:78508307 G T 1.418243 -6.1264e-06
7:78516581 T C 0.963078 1.7602e-05
7:78528186 G A 0.074052 -1.3078e-05
7:78528822 G T 0.200348 -2.7925e-05
7:78529998 T C 0.749029 -2.3080e-06
7:78530709 G A 0.027498 -8.7879e-06
7:78534820 C T 0.825229 -4.7251e-06
7:78537778 A G 1.766378 -1.6776e-05
7:78538151 A G 0.052109 1.2622e-05
7:78545424 G A 0.627760 -1.4298e-05
7:78545941 A G 0.047543 -1.6818e-05
7:78546582 A G 0.025941 -8.3538e-06
7:78547202 A G 0.866530 -2.5950e-06
7:78559214 G A 0.714949 1.2039e-05
7:78568169 T G 0.087029 6.7130e-06
7:78572369 A G 0.179772 -1.8250e-06
7:78580205 A C 1.838080 -6.5901e-06
7:78584093 T G 0.087280 2.4510e-05
7:78586112 A G 0.067483 -3.2647e-07
7:78588768 G T 0.033352 -2.0456e-06
7:78592210 C T 0.037898 1.1054e-05
7:78594867 G T 0.045925 1.7206e-05
7:78599132 T C 0.087624 6.7656e-06
7:78608521 A C 0.059759 2.3232e-07
7:78621612 G A 0.129125 -3.6456e-05
7:78627106 C T 0.167057 6.1605e-07
7:78627840 T C 0.024574 4.3874e-07
7:78629056 G A 0.040244 1.0861e-05
7:78634644 C T 0.122815 1.7586e-05
7:78638995 A C 0.033570 3.4463e-06
7:78641410 C T 1.421639 -7.8863e-06
7:78657099 C T 1.253011 -5.2441e-06
7:78658711 A G 0.044334 -1.5923e-05
7:78659325 T C 0.165371 2.3606e-06
7:78664922 A G 0.119446 1.6088e-05
7:78667335 A G 0.031513 -8.2739e-06
7:78671643 T C 0.101842 -1.0624e-05
7:78673492 T C 0.022306 -5.2065e-06
7:78678354 T C 0.787783 4.5408e-06
7:78686968 C G 0.281505 3.8910e-06
7:78687119 A G 0.397324 -1.3041e-05
7:78687386 A C 0.071427 1.8312e-05
7:78688292 G A 0.200260 7.3857e-08
7:78691005 A G 1.521172 -3.9023e-05
7:78691754 C T 0.055135 4.5403e-07
7:78692723 G A 1.892086 -2.9002e-05
7:78693445 C T 0.121363 1.1022e-06
7:78702387 A G 0.093968 2.9622e-06
7:78702645 A G 0.034552 -2.1255e-05
7:78703012 C T 0.126657 2.5399e-05
7:78703221 T G 0.055675 2.7171e-05
7:78706241 T C 0.029150 3.1924e-06
7:78708536 A G 1.737649 -5.6776e-05
7:78720836 G A 0.079403 -1.2389e-05
7:78721972 G C 0.028276 -2.6122e-05
7:78725528 G A 0.062989 -4.0336e-06
7:78731694 G A 0.033689 -2.8160e-05
7:78734684 C T 1.731162 -5.1569e-05
7:78737784 C T 0.110732 1.0955e-05
7:78743548 C T 0.186650 2.4175e-05
7:78746027 A G 0.159367 2.2222e-05
7:78748649 C G 0.044813 -1.1608e-06
7:78749299 C A 0.090483 -1.1848e-05
7:78750133 T G 1.664910 -5.4275e-06
7:78751244 T C 0.059259 -2.3692e-05
7:78768974 A G 0.027355 2.0397e-06
7:78771290 A G 0.044340 2.6976e-06
7:78771474 C G 0.088756 1.9321e-05
7:78788525 C T 0.045738 -1.3257e-05
7:78789940 C T 0.060228 -7.8539e-06
7:78794390 C T 0.196119 8.8601e-06
7:78799064 G A 0.087947 -1.5820e-05
7:78801122 C A 1.747726 -1.0389e-05
7:78807315 G A 0.089296 -1.6612e-05
7:78808131 C T 0.049083 -2.1050e-05
7:78828875 T C 0.061336 -7.6028e-06
7:78841264 T C 0.040128 -4.3083e-06
7:78844411 A G 0.023687 8.2892e-06
7:78849766 G A 0.107077 -3.3531e-07
7:78858362 G A 1.815128 5.3329e-06
7:78858392 T C 0.373736 1.5930e-06
7:78900016 T C 1.428102 3.2066e-05
7:78903698 A G 0.132151 7.1259e-06
7:78912471 T C 0.176196 -2.3978e-05
7:78915614 T C 0.206940 -2.8293e-05
7:78915629 A C 1.715068 2.0112e-05
7:78918634 C T 1.390459 3.0387e-05
7:78932141 C T 0.575332 -2.3151e-05
7:78933207 G A 0.103528 -1.8957e-05
7:78933810 C T 0.054856 2.4360e-05
7:78947524 A C 0.037527 -1.8656e-05
7:78947912 A G 0.405429 -6.8486e-06
7:78947982 C T 1.722836 7.8619e-06
7:78952139 G T 0.101634 -1.8481e-05
7:78963773 C A 1.721857 9.4918e-06
7:78965822 T G 0.063825 -3.2654e-06
7:78972773 G A 0.023115 -1.5409e-06
7:78973769 C G 0.058484 -1.4328e-05
7:78976021 T C 0.032506 2.2128e-05
7:78976538 A G 0.501090 -5.1162e-06
7:78990055 C A 0.263983 -1.0323e-05
7:79009634 C A 0.772542 -2.6702e-05
7:79023504 A G 0.270809 -3.6629e-06
7:79030763 T G 0.242513 -1.0123e-05
7:79033194 C T 0.034957 3.3981e-07
7:79034850 G A 0.036415 2.9576e-05
7:79042483 G A 1.959104 -1.4634e-05
7:79047845 A G 0.059483 -2.2640e-05
7:79057761 C T 0.695519 8.8920e-06
7:79060488 C A 0.077965 3.1753e-05
7:79064050 T C 1.563983 2.8133e-06
7:79067272 T C 0.194320 -9.1094e-06
7:79068250 T A 0.034933 1.7579e-05
7:79080350 A C 0.631724 -1.1393e-05
7:79081165 T C 0.063927 -5.9045e-06
7:79085343 A G 1.318740 7.3407e-06
7:79085492 A C 0.162087 -1.5674e-05
7:79086317 A G 1.705422 -6.0128e-06
7:79095276 G A 0.122662 1.2158e-06
7:79101750 C G 0.094865 1.8290e-05
7:79108124 C T 0.860274 8.8640e-06
7:79113860 A G 0.095396 8.9242e-06
7:79121905 C T 0.450018 -4.4145e-06
7:79132084 A G 0.028191 -8.1501e-06
7:79133595 G C 0.049760 6.0797e-06
7:79135320 G A 0.045051 6.2667e-06
7:79140124 G T 0.389079 -1.6786e-05
7:79141511 A C 0.033315 -3.0497e-06
7:79145733 C T 0.218044 3.3054e-06
7:79150373 G A 0.046710 -9.6068e-06
7:79158314 G A 0.041991 1.0552e-05
7:79161460 C T 0.730863 1.9444e-06
7:79162482 C T 0.077778 -1.0597e-05
7:79162518 G C 0.551818 -1.0565e-05
7:79163347 C T 0.047754 -1.4994e-05
7:79170530 C A 0.104205 1.4126e-05
7:79174185 A G 1.008714 -5.9003e-06
7:79183073 T C 0.500131 -9.9098e-06
7:79230955 C T 0.080827 -9.3864e-06
7:79234746 A G 0.075445 8.0987e-06
7:79242570 T C 0.117386 -1.9536e-05
7:79252030 T C 0.063634 -8.2147e-06
7:79252232 T G 0.070047 -7.2546e-06
7:79252800 T G 0.327852 -8.9929e-06
7:79258637 G A 0.158194 2.4237e-05
7:79260820 C T 1.952817 1.9551e-05
7:79263116 T C 0.069142 -6.9218e-06
7:79263495 T C 0.032873 -1.9197e-05
7:79267703 G T 0.047298 2.7209e-07
7:79280410 G T 0.125630 -2.1252e-05
7:79294580 G A 0.911319 -1.3379e-05
7:79295138 T C 0.174642 -3.4350e-05
7:79296268 C A 1.099839 -5.1950e-05
7:79297722 A G 0.074963 -1.9418e-06
7:79305774 G A 0.246460 1.5374e-06
7:79308846 A G 0.041702 -2.3909e-05
7:79314722 C T 0.126864 -3.0077e-05
7:79315054 G A 1.807519 -1.3089e-05
7:79334324 A G 1.069173 2.8651e-05
7:79334839 C G 0.047387 1.0227e-05
7:79336164 T C 0.092509 -4.9940e-06
7:79343021 G T 1.103113 2.9839e-05
7:79346925 T G 1.796164 -2.1180e-06
7:79349757 C T 0.041318 3.7034e-05
7:79354459 C T 1.832807 -6.8652e-06
7:79366631 G A 0.221655 -8.2999e-06
7:79367667 C T 1.065246 3.3092e-05
7:79367702 A G 0.063781 -2.4024e-05
7:79370620 C T 1.824171 -3.1544e-06
7:79391077 C T 0.077907 4.1305e-06
7:79396272 C T 0.065929 -1.4962e-05
7:79414100 T C 0.084462 -1.2838e-05
7:79416066 C T 0.154597 4.4294e-06
7:79429063 G A 1.387066 1.3554e-05
7:79430341 T C 0.027073 -2.9361e-05
7:79432052 G A 0.038170 -8.5315e-06
7:79448275 A G 0.546600 -2.8627e-05
7:79452842 C T 0.025332 -8.0520e-06
7:79489135 G C 0.027787 -6.0175e-06
7:79490488 G A 0.222712 1.1077e-05
7:79497424 G A 0.146009 2.1210e-06
7:79504458 G A 0.032652 -2.0980e-05
7:79506975 T C 0.364546 -4.1268e-05
7:79509411 G A 0.589193 -2.2778e-05
7:79513745 A G 0.223440 1.0451e-05
7:79519261 T C 1.907447 -4.7767e-06
7:79529112 G A 0.029799 -4.5619e-06
7:79557517 T C 0.038860 -5.2120e-06
7:79557599 G A 0.866917 6.4752e-06
7:79577451 G C 1.385523 3.0003e-05
7:79584385 T C 0.085665 5.8661e-06
7:79589127 A G 0.026930 -1.2908e-05
7:79594869 C T 0.022055 6.6306e-06
7:79600671 A G 0.327634 -8.6091e-05
7:79601966 A C 0.037609 -1.3496e-05
7:79617753 T C 0.061391 2.7429e-06
7:79634512 G A 0.263833 -2.8461e-05
7:79635376 G A 0.047033 -2.1365e-05
7:79639667 C G 0.024693 1.3665e-05
7:79646327 C T 0.146182 -1.0127e-05
7:79657069 G A 0.158636 -5.5469e-06
7:79657863 C T 0.040522 2.8260e-05
7:79660258 A G 0.615643 4.3673e-05
7:79663989 T C 0.272815 -6.9323e-06
7:79667514 T C 0.113020 1.4729e-05
7:79670955 C T 0.081817 1.5348e-05
7:79675507 T C 0.038262 -1.5081e-05
7:79676787 G A 0.993670 1.1306e-05
7:79677799 G A 0.031564 9.0648e-06
7:79678693 A G 0.311638 -2.2918e-05
7:79724174 T G 0.038302 -1.8386e-05
7:79726151 T G 0.689273 4.2637e-05
7:79726693 A G 0.043443 -1.4214e-06
7:79730942 A C 0.234853 -1.1456e-05
7:79740682 T C 1.751130 -1.1270e-05
7:79753171 T C 0.220407 -2.9404e-05
7:79753738 G A 0.623871 -8.4160e-06
7:79758759 T C 0.595700 -2.1808e-05
7:79759832 G T 0.796055 -2.1367e-05
7:79760082 T C 1.335522 2.5526e-06
7:79761913 G A 0.311223 1.3714e-05
7:79763302 G A 0.956377 1.0600e-05
7:79766351 A G 1.682151 3.0745e-06
7:79771551 G A 1.936315 4.7832e-07
7:79772498 T A 1.766102 1.3988e-06
7:79774075 A G 0.032961 -2.0670e-05
7:79775311 C T 0.682171 1.3520e-05
7:79786849 G A 0.070448 9.9174e-06
7:79791391 A G 0.058851 -4.7188e-06
7:79792606 A G 0.308051 1.6463e-05
7:79794505 T C 0.756352 2.5282e-07
7:79803412 A G 0.032948 -9.4121e-06
7:79806662 A G 0.180442 7.5976e-06
7:79825499 G A 0.305545 -2.4254e-05
7:79830579 G T 0.312039 1.7099e-05
7:79841515 A G 0.205883 -1.3404e-05
7:79845962 G C 0.214216 3.7062e-05
7:79848967 A C 0.669629 -1.5260e-06
7:79856294 T C 1.853264 1.4260e-05
7:79857839 G A 0.028589 1.6019e-05
7:79864278 G A 0.210452 -1.0326e-05
7:79865157 T C 0.254946 -4.0231e-05
7:79878283 T G 0.195034 -1.1140e-05
7:79879185 T G 0.030153 6.0259e-07
7:79879478 T C 1.602765 7.4672e-06
7:79882738 A G 0.022017 -1.5755e-05
7:79883808 C A 0.041308 -2.5220e-06
7:79890064 G A 0.538539 7.5352e-05
7:79896219 C T 0.363077 -2.6437e-05
7:79896774 A G 0.054900 3.2855e-05
7:79899322 G A 0.029187 5.0859e-06
7:79899946 C T 0.287948 -1.1616e-04
7:79901055 G C 0.663934 4.7392e-05
7:79903870 A G 1.280142 1.4388e-04
7:79908592 T C 0.045299 -8.8357e-06
7:79919532 G A 0.041335 3.0835e-05
7:79927478 A G 0.025560 8.7202e-06
7:79941707 C T 0.029164 -8.0428e-06
7:79947528 G A 0.783020 1.9430e-05
7:79955724 C T 1.205560 6.4219e-05
7:79961517 T G 0.030955 2.5549e-06
7:79978403 G A 0.270935 -2.1823e-05
7:79991800 T C 0.261620 2.8209e-05
7:79998512 C T 0.206716 -9.9785e-06
7:80006591 C A 0.044507 1.1080e-05
7:80009441 C T 0.160733 4.3906e-06
7:80026004 G A 0.452982 -3.6297e-06
7:80028629 T G 0.088018 2.0193e-05
7:80034584 C A 0.163620 2.4940e-05
7:80044116 G A 0.912733 -3.9159e-05
7:80046920 A T 0.093118 -1.6710e-05
7:80056940 T G 0.056794 1.5583e-05
7:80057069 A G 0.028191 2.1016e-05
7:80057390 C T 0.088967 -2.6501e-05
7:80058028 T C 0.193559 4.1287e-06
7:80062550 C T 1.572506 -1.3932e-05
7:80067650 T C 0.056294 1.3956e-05
7:80067787 C T 0.026100 6.4144e-06
7:80069067 G A 0.172534 -4.5039e-06
7:80071426 G A 1.472470 -2.2702e-05
7:80074216 C A 1.467595 -1.7093e-05
7:80074876 A G 0.020912 4.7848e-05
7:80079575 T C 0.069533 1.5243e-05
7:80080177 T C 1.507648 -2.3486e-05
7:80081164 T C 0.252610 4.0346e-06
7:80085508 C T 0.757708 -1.3385e-05
7:80087652 G A 0.175829 3.0173e-06
7:80098487 T C 1.381705 9.4748e-06
7:80098568 C T 0.038493 -5.9277e-06
7:80102320 A G 0.022279 -3.2096e-06
7:80104105 T C 0.128479 -4.4103e-05
7:80104891 T C 0.155800 1.9824e-05
7:80106812 G A 0.078869 2.4024e-05
7:80116135 G T 0.184876 -1.3710e-05
7:80122641 A G 0.024744 -1.1438e-06
7:80135079 T C 0.093186 9.9613e-06
7:80138303 A G 0.227475 -3.4619e-05
7:80138614 C T 0.054605 2.9751e-05
7:80141152 T C 0.037041 5.1743e-06
7:80142883 C T 0.027896 3.8240e-06
7:80150052 A C 0.541140 -1.9377e-05
7:80150131 G T 1.270901 -1.6618e-05
7:80154111 G A 0.047859 7.0812e-06
7:80156314 A G 1.185753 -1.2145e-06
7:80173578 C T 0.044038 3.4579e-06
7:80178906 G A 0.116022 -5.6483e-06
7:80181720 T G 0.942451 3.3657e-05
7:80193104 G A 0.780599 4.1056e-05
7:80204967 T C 0.059103 1.4814e-05
7:80212994 C T 0.034552 6.3647e-06
7:80220953 A C 0.065821 -6.8874e-06
7:80225613 G A 0.045020 4.1641e-06
7:80227174 A G 0.102335 -6.7855e-06
7:80231504 C G 0.862202 6.1760e-06
7:80236014 G T 0.819820 2.1083e-06
7:80237950 A G 0.083911 -8.3621e-06
7:80242545 G A 0.055502 7.8234e-06
7:80258287 A C 0.045092 -2.7984e-06
7:80258810 G A 1.109627 -1.1815e-05
7:80258898 A C 0.119902 2.0763e-06
7:80262137 G C 0.095188 -6.4538e-06
7:80262872 T C 0.028338 -6.5312e-06
7:80273359 A G 0.138998 -6.8914e-06
7:80286344 G A 0.139199 7.3917e-06
7:80288241 G A 0.058684 -6.9173e-06
7:80292449 A G 0.057471 1.3201e-05
7:80293106 A G 0.051895 -4.0128e-05
7:80293916 T C 0.096120 1.1771e-05
7:80296792 C G 0.091646 -1.8080e-05
7:80298173 T C 0.865843 6.1757e-05
7:80301500 A G 0.155321 1.6530e-05
7:80303959 T G 0.033560 -2.4976e-05
7:80305893 T C 0.043249 2.7112e-05
7:80310488 G A 0.872588 6.3203e-05
7:80329655 A G 0.061836 -2.6297e-05
7:80330299 A C 0.273438 -2.4388e-06
7:80330511 A G 0.036276 -1.1289e-05
7:80331968 C T 0.094784 -2.3193e-07
7:80332520 C T 0.042477 -6.1599e-06
7:80333345 G T 0.043691 -3.7668e-06
7:80333822 G A 0.110209 1.6447e-05
7:80336600 G A 0.204996 -8.5592e-07
7:80338013 T G 0.040638 -6.8946e-06
7:80338095 C T 0.035668 -7.8939e-06
7:80342389 C T 0.231467 -9.5805e-06
7:80353406 A G 0.238933 1.5833e-05
7:80365788 C T 0.143187 -1.0796e-05
7:80366616 G C 1.064729 1.7654e-05
7:80370904 C T 0.247592 1.0777e-05
7:80384610 T C 0.094178 1.6877e-05
7:80385293 T C 0.082017 -2.0183e-05
7:80385541 G T 0.177729 -5.3734e-06
7:80385604 C T 1.200933 2.1805e-05
7:80386987 T A 0.249822 2.0500e-05
7:80389412 C A 0.080742 1.6559e-05
7:80389464 C T 0.038727 -5.3501e-06
7:80390598 C T 0.049342 -2.0138e-05
7:80392679 G A 0.034396 -2.4058e-05
7:80395172 T C 0.028817 1.0614e-05
7:80399511 C T 0.391201 2.3827e-05
7:80400170 A C 0.306443 1.7042e-05
7:80402554 A G 0.058504 -1.1847e-05
7:80403185 T C 0.352103 -3.0677e-05
7:80407801 T C 0.751803 3.2806e-05
7:80422674 A G 0.053809 1.9666e-05
7:80425858 C T 0.216596 8.6891e-07
7:80436061 A G 0.113789 1.5752e-08
7:80440951 C T 0.040852 5.0804e-06
7:80442955 C T 0.034583 -2.9181e-06
7:80451218 G A 0.071070 1.9694e-05
7:80451815 C T 0.294938 7.2526e-06
7:80458880 C T 1.803708 -2.6473e-05
7:80461728 A C 1.322861 6.4263e-06
7:80468187 T C 1.174737 -1.8073e-05
7:80468801 G A 0.450378 1.6566e-05
7:80475542 C T 0.409118 -1.6932e-05
7:80478497 G T 0.202667 -3.4732e-05
7:80478587 C A 0.045078 1.4471e-05
7:80484034 T C 0.097891 1.1241e-05
7:80490104 C T 0.102491 7.3240e-06
7:80490379 A G 0.077326 -4.1698e-06
7:80494216 C A 0.025754 9.1820e-06
7:80502552 G A 0.052755 -9.7473e-06
7:80508289 G C 0.060027 -5.1245e-06
7:80509256 T C 0.099142 5.9677e-06
7:80513700 T C 0.046839 -2.4094e-06
7:80520262 G A 0.020307 5.2487e-06
7:80532112 C T 0.100825 1.5223e-06
7:80532504 C T 1.433926 6.6866e-06
7:80547047 C T 1.353993 9.9090e-07
7:80547467 A G 0.133086 -6.5348e-06
7:80549933 G T 1.204992 3.7523e-06
7:80550308 A G 1.708278 6.1034e-06
7:80551571 C T 0.052840 -2.3932e-06
7:80552374 A G 0.036752 7.8033e-06
7:80556829 C T 1.056444 -4.2692e-06
7:80557095 T C 1.622596 -1.3804e-05
7:80563799 G C 0.128265 -1.0868e-05
7:80565972 C A 0.115937 3.9158e-06
7:80566789 A G 0.113357 3.7872e-06
7:80573740 T C 0.023088 1.3282e-05
7:80576901 G A 0.067021 -1.1986e-05
7:80580745 G A 0.253613 1.8453e-05
7:80584102 T C 1.754652 -6.8715e-06
7:80585609 C G 0.056597 6.8203e-07
7:80589027 G A 0.284987 8.8697e-06
7:80589665 G T 0.091040 -5.9959e-06
7:80591510 G A 0.096875 -1.0324e-05
7:80599142 C T 0.982600 -1.4027e-05
7:80599357 G A 1.483509 -8.7420e-06
7:80600178 A G 0.037799 4.0222e-05
7:80601282 T C 0.224633 -2.6790e-05
7:80604838 C A 0.067068 7.0847e-06
7:80605815 G A 0.981519 -2.6858e-05
7:80606481 T C 0.053469 6.1426e-06
7:80610089 T C 0.072831 1.4922e-05
7:80615857 C T 1.495194 -3.5948e-05
7:80617948 C T 1.655078 -5.0749e-06
7:80619575 G A 0.582713 -2.0571e-05
7:80620397 G A 1.510575 1.8164e-05
7:80621583 A G 0.644436 3.0723e-06
7:80621787 A G 0.075884 4.8566e-06
7:80624136 C A 0.094984 3.7749e-06
7:80624286 G A 1.546872 -3.7766e-05
7:80624882 A G 0.645327 6.0535e-06
7:80625090 G T 0.029731 1.7544e-05
7:80626503 T G 0.022534 -9.9858e-06
7:80626674 G A 0.041882 -1.4021e-05
7:80628552 T C 0.041226 -1.0925e-05
7:80629517 A G 0.135721 1.2413e-05
7:80640318 C T 0.036827 -1.7978e-05
7:80649845 A G 0.354904 -4.2678e-05
7:80650941 T C 1.662374 -2.4057e-05
7:80654259 A G 0.211075 5.0579e-05
7:80664956 G A 0.131570 6.1953e-05
7:80680452 T C 0.080953 1.1435e-06
7:80692538 A G 0.062145 -1.6835e-06
7:80694930 G A 0.283814 9.3446e-05
7:80695783 G A 0.052775 5.9076e-08
7:80701790 A G 1.093233 4.7375e-05
7:80702989 G A 0.072831 1.7523e-05
7:80703957 G A 0.342291 5.5282e-05
7:80710170 T C 0.104667 -3.3685e-07
7:80715067 A G 0.734328 7.0789e-06
7:80728606 G A 1.621100 -3.5632e-05
7:80736679 T C 0.023942 -4.5125e-06
7:80747460 A C 0.088263 3.4625e-05
7:80748068 C A 1.368225 8.8601e-06
7:80752626 A C 0.076476 2.6412e-06
7:80757067 A C 0.125392 2.8843e-05
7:80757422 G T 0.367888 2.7887e-05
7:80759390 A G 0.431356 1.6184e-05
7:80765807 A G 0.828758 3.5395e-05
7:80767679 T C 0.082782 -3.6630e-05
7:80769640 C T 0.235621 4.2346e-05
7:80769927 T C 0.106863 -1.2005e-07
7:80772399 A G 0.078821 -1.1350e-05
7:80776886 C T 0.021225 -3.8310e-06
7:80784753 G A 0.032023 5.4011e-06
7:80796081 A G 0.178113 -9.6182e-06
7:80798636 G A 1.708367 -7.5496e-05
7:80801058 T C 0.083901 5.4154e-06
7:80802077 G C 0.150442 4.0990e-06
7:80805984 G A 0.641278 -1.3272e-06
7:80810274 T G 0.020946 9.7758e-06
7:80812151 A G 0.104511 -1.6278e-06
7:80813049 A C 0.113486 -8.1549e-06
7:80824925 T G 0.186120 -9.9773e-05
7:80826781 C T 0.080940 1.5775e-05
7:80829539 T C 0.029116 1.2553e-05
7:80831072 C T 0.042131 -2.1451e-06
7:80832313 G A 0.022799 6.8018e-06
7:80832856 T C 0.671601 1.3923e-05
7:80836661 C T 0.035538 1.1608e-05
7:80838012 G A 0.185399 1.2836e-05
7:80841451 G A 0.247041 1.3584e-05
7:80866153 G T 1.111956 9.4378e-06
7:80869330 T C 0.025665 -2.7023e-05
7:80874054 T G 0.293704 2.5267e-06
7:80874658 T C 1.204884 2.1301e-05
7:80882789 C T 0.031958 9.8657e-06
7:80883730 A G 0.027365 -2.6768e-05
7:80884801 T C 0.022058 1.1761e-05
7:80887906 C T 0.047802 -1.1685e-05
7:80896389 A C 1.741297 -5.2624e-06
7:80897859 C A 1.210432 1.9756e-05
7:80897957 C T 0.035005 -8.2104e-06
7:80902581 T C 0.021864 -3.0092e-05
7:80905279 T C 0.060085 -1.0967e-05
7:80922616 A T 0.053676 5.2735e-06
7:80923689 T C 0.032139 -1.6994e-05
7:80926743 T C 0.186174 -4.2405e-05
7:80928105 A T 0.042321 -2.2985e-06
7:80928827 A G 0.030581 -2.7149e-06
7:80932568 T C 0.186790 -3.6804e-05
7:80936740 T C 1.391422 4.9773e-06
7:80936861 T C 0.053952 -1.9958e-05
7:80942682 C T 0.045945 -1.0633e-05
7:80952234 C T 0.163259 -2.0223e-05
7:80953663 A G 1.797109 1.2606e-05
7:80955593 G A 0.117484 8.0465e-07
7:80957136 G T 0.166316 1.1148e-05
7:80965422 T C 1.231599 -3.7871e-06
7:80966443 A G 0.824994 7.9881e-06
7:80969310 C T 0.028684 5.0750e-06
7:80970635 G A 0.197033 1.7525e-05
7:80971396 T C 0.491040 -1.9642e-05
7:80971439 T G 0.056104 -1.0004e-05
7:80971638 G A 0.326798 1.6156e-05
7:80975825 T C 0.056175 -6.7904e-06
7:80980302 T C 0.115370 -1.1837e-05
7:80987682 A G 0.676779 2.7041e-05
7:80992769 G A 0.042630 -7.5297e-07
7:80999391 A C 0.390884 -1.9131e-06
7:81022116 A G 0.021453 -7.9532e-06
7:81022167 G A 1.227152 6.2070e-06
7:81022183 G T 0.062822 2.1007e-06
7:81025827 G A 1.843302 2.0198e-05
7:81031722 C T 0.388430 9.4359e-06
7:81043148 T C 0.485862 2.7286e-06
7:81058321 T G 0.245749 -5.9863e-06
7:81064679 T C 0.768085 2.3829e-05
7:81068505 G T 0.911146 4.5429e-05
7:81069226 T G 0.138471 -4.8801e-06
7:81084719 C T 1.848082 2.4956e-05
7:81087389 C T 0.535601 9.6405e-06
7:81092376 C T 0.720120 -4.7815e-05
7:81099914 T C 0.102936 -7.8915e-06
7:81100209 G C 0.092808 2.3848e-05
7:81105389 T C 0.109947 1.5166e-05
7:81114188 C T 0.112123 1.4146e-05
7:81114271 T C 0.035647 1.2628e-05
7:81117748 A C 0.074324 1.6226e-05
7:81122597 C T 0.040859 -7.6935e-06
7:81122819 T C 1.756195 6.9844e-06
7:81129093 C T 0.097704 -1.0484e-05
7:81151903 A G 0.032648 -8.0774e-06
7:81160961 T C 0.027134 2.9186e-05
7:81174262 C T 0.036633 -5.9761e-07
7:81176714 A G 0.021164 1.1808e-05
7:81186001 C T 0.060979 2.1416e-05
7:81192121 A G 0.777641 -2.1086e-05
7:81197345 G A 0.112748 -3.1299e-07
7:81199548 C A 0.103735 -7.1098e-06
7:81223857 T C 0.067367 8.0430e-06
7:81224089 G T 0.218459 1.3796e-05
7:81226405 C T 1.889713 -3.0638e-06
7:81232322 T C 0.022048 7.1882e-06
7:81240188 T C 0.118875 2.7162e-05
7:81242237 G A 0.162015 7.0253e-06
7:81243831 G T 0.024078 5.3659e-07
7:81244255 C T 0.100808 1.7634e-06
7:81246013 C T 0.105942 -5.9726e-06
7:81258846 A G 0.213845 1.6044e-05
7:81259397 T C 0.071889 7.4645e-06
7:81262176 T G 0.063427 -1.0860e-05
7:81271040 T C 0.036439 1.0984e-05
7:81273121 T G 0.331908 -3.5773e-06
7:81276331 A G 0.140674 1.0185e-05
7:81279534 G A 0.038751 1.1504e-07
7:81279976 G T 0.471192 2.3142e-05
7:81286309 A G 0.021752 -8.6118e-06
7:81288864 A G 1.898400 3.1818e-06
7:81297342 G A 0.024394 -3.9549e-06
7:81306540 C T 0.204183 -2.6063e-06
7:81308396 A G 0.260981 -8.4506e-06
7:81309224 T C 1.721667 2.2522e-06
7:81311371 C T 0.058746 2.0211e-06
7:81321529 T G 0.107778 2.0252e-05
7:81321662 G A 0.133644 -3.7661e-05
7:81327065 C T 1.576253 -6.4858e-06
7:81330627 T C 0.099282 6.0686e-06
7:81333547 A G 0.058603 1.0133e-05
7:81346292 G A 0.132681 -2.8151e-06
7:81358200 C T 0.041270 -1.4401e-05
7:81359051 T C 0.130546 6.6594e-06
7:81369419 G A 0.386322 -5.5493e-06
7:81370578 A G 0.278231 -2.6447e-06
7:81371619 C T 1.509892 -1.4386e-05
7:81374817 A G 0.046224 9.0283e-07
7:81375448 A G 0.062533 -2.3699e-06
7:81384766 C T 0.027049 6.5173e-06
7:81390481 C A 0.083418 -1.9696e-05
7:81398356 T C 0.490659 -6.2800e-06
7:81403083 T C 0.030044 8.7435e-06
7:81407735 C T 0.063995 2.5815e-05
7:81411028 C T 0.800097 -8.4056e-06
7:81417088 G A 0.030639 1.4486e-05
7:81422404 G A 0.051769 -1.1505e-05
7:81427920 T C 0.061193 -8.0906e-06
7:81431779 T C 0.795514 2.9126e-06
7:81434933 C T 0.369554 -2.7518e-06
7:81450810 G A 0.042134 4.7839e-06
7:81451159 C T 0.036093 -1.0165e-05
7:81453160 T C 0.102440 -1.3839e-05
7:81460246 A G 0.020379 6.8029e-06
7:81461668 G C 0.075585 8.3709e-06
7:81469911 T G 0.051847 -1.0160e-05
7:81480501 C T 0.198584 1.1737e-05
7:81482415 C T 0.078329 -1.5075e-05
7:81498301 C T 0.144414 1.0945e-05
7:81499616 T C 0.033675 4.5379e-06
7:81500042 T G 0.108196 8.8598e-06
7:81502995 A G 0.099169 -1.3450e-05
7:81507903 C T 0.030629 -5.1962e-06
7:81518218 G T 0.885885 9.6198e-06
7:81535350 T C 0.651603 -1.2087e-05
7:81535972 A G 0.887734 -6.3427e-06
7:81544350 G T 0.279955 1.5973e-05
7:81549859 A G 1.246824 1.2062e-06
7:81553136 G A 0.470471 -1.5571e-06
7:81562516 G A 0.513836 1.8073e-07
7:81562915 G A 1.011706 3.1857e-06
7:81566501 T C 0.079495 -1.6704e-06
7:81566965 C T 0.040533 -5.8539e-06
7:81575366 G A 0.379781 -3.6290e-05
7:81577672 C T 0.458024 -2.4968e-06
7:81582845 A G 0.816559 -2.9270e-05
7:81593769 G A 0.162284 -3.0690e-05
7:81598988 A G 0.186436 -6.5657e-07
7:81600442 T C 1.320899 -1.6379e-05
7:81600547 A G 1.508277 -2.0108e-05
7:81604071 T C 0.040815 9.2905e-07
7:81604189 A G 0.038061 -1.8429e-05
7:81616697 C T 0.038272 -6.8362e-06
7:81654930 C T 0.040346 3.7991e-05
7:81657878 T C 0.328664 9.8405e-06
7:81667468 T C 0.076125 9.6409e-06
7:81669934 A G 0.458313 3.7379e-06
7:81671447 G A 0.062084 2.4839e-06
7:81673286 T G 0.095861 2.4880e-06
7:81675161 T C 1.670493 1.8894e-05
7:81676092 G A 0.172062 2.6365e-05
7:81686008 A G 0.170348 3.8204e-06
7:81694329 C T 0.075656 6.9053e-06
7:81694567 A C 0.066501 1.8713e-05
7:81706169 A G 0.878762 2.2716e-05
7:81708565 C A 1.321746 5.4869e-06
7:81708621 C T 0.050147 -7.8017e-06
7:81711631 A G 0.026794 1.0972e-05
7:81711651 C T 0.132294 -9.2031e-06
7:81713692 C T 0.298222 -9.5341e-06
7:81716795 A T 0.023894 -1.7687e-05
7:81722831 T C 1.600745 9.9319e-06
7:81723042 A C 0.139155 1.0214e-05
7:81725373 A G 0.841755 -2.7007e-05
7:81726926 G A 0.385462 2.6013e-05
7:81727019 A G 0.040417 -3.3305e-06
7:81730460 T C 0.128231 6.1622e-06
7:81731446 T C 0.833616 -2.8800e-05
7:81731931 A G 1.958328 -1.1613e-05
7:81738250 A T 0.089718 -6.7139e-06
7:81739258 G A 0.179895 6.3857e-06
7:81756313 A C 0.883889 -8.4480e-06
7:81756457 C T 0.061938 1.8256e-05
7:81757768 T C 0.027148 -1.2861e-05
7:81757804 G A 0.397337 -4.5773e-06
7:81760794 T C 0.031275 -7.3595e-07
7:81761283 G C 0.106588 -2.0840e-05
7:81768172 A G 0.029408 -4.3304e-07
7:81771456 C T 0.143007 2.9092e-06
7:81782779 G A 1.911911 -1.3515e-05
7:81782943 A G 1.312756 2.1818e-05
7:81786220 T C 0.052126 -1.0568e-05
7:81791817 A G 0.050902 1.0711e-05
7:81795368 G A 1.965652 -3.2904e-06
7:81795574 T C 0.697793 -9.1029e-06
7:81796048 T G 0.866125 2.3392e-06
7:81798702 T C 0.056566 -7.7725e-06
7:81800759 A G 0.055026 -1.0548e-05
7:81802915 A G 0.080916 -1.3231e-05
7:81809639 T C 0.136846 -2.8688e-05
7:81812437 C A 0.155766 2.3237e-05
7:81813267 G C 1.734045 5.1055e-06
7:81815841 A G 0.711205 -4.3308e-05
7:81821589 A G 1.378900 8.5612e-06
7:81825511 C G 0.095661 -1.8001e-06
7:81826163 C T 0.047509 -1.7442e-05
7:81831262 G T 0.078458 5.2367e-05
7:81836753 C T 0.126759 -1.6873e-05
7:81843115 T C 0.053129 4.9559e-06
7:81845883 G A 0.229192 2.3794e-05
7:81847080 C T 0.072335 2.0811e-05
7:81847651 A G 0.764076 1.2692e-05
7:81853126 C T 0.031999 -1.7219e-05
7:81856313 C T 0.120296 1.3109e-05
7:81885189 C G 1.470692 4.7814e-05
7:81900449 T C 0.030085 -4.3076e-06
7:81910629 C A 0.666617 2.2151e-05
7:81910991 A G 0.147705 -7.9066e-06
7:81922643 C T 0.027610 1.0760e-05
7:81923441 C T 0.436527 -1.6651e-05
7:81926039 G A 0.038136 1.9875e-05
7:81932667 G A 0.047060 -1.2846e-06
7:81937992 T C 0.411715 5.4604e-06
7:81942847 C T 0.410260 3.4309e-06
7:81944585 G A 0.120507 2.1657e-06
7:81954849 C G 0.098306 1.4945e-05
7:81972795 C T 0.156086 -3.2023e-06
7:81985187 C T 1.658216 -3.8206e-05
7:81987289 C T 0.084652 -1.2272e-05
7:81990422 T C 0.175710 6.0516e-06
7:81997036 T G 0.123852 5.4240e-06
7:82005593 C A 1.357937 -3.2955e-05
7:82011839 A G 0.414194 1.7158e-05
7:82013521 C T 0.272105 6.5018e-06
7:82014682 G T 0.264476 5.3731e-06
7:82020414 T C 0.024475 -4.0494e-06
7:82021397 A G 0.301656 1.4720e-06
7:82023812 T C 1.825555 1.1317e-05
7:82024573 T C 0.375952 -6.6231e-06
7:82025867 G A 0.100268 -1.8114e-06
7:82026165 A C 0.168577 -6.4377e-06
7:82026468 T C 0.079335 4.0509e-05
7:82027234 T G 0.293048 4.4770e-06
7:82033613 T C 0.041971 3.2682e-06
7:82034153 T C 0.443459 1.4776e-05
7:82034634 C T 0.271857 -1.0103e-05
7:82049337 T C 0.060836 -4.3759e-06
7:82057985 C T 0.038170 2.3247e-05
7:82066457 C T 1.197771 8.3896e-06
7:82089219 G A 0.375351 -1.1173e-05
7:82089960 C A 0.020413 -1.0505e-05
7:82091865 G A 0.025883 -2.0852e-06
7:82096203 A G 0.108709 1.2592e-05
7:82103053 T G 0.182366 9.1406e-05
7:82103659 A C 0.043215 -6.0334e-06
7:82107052 G A 1.001629 1.3285e-05
7:82115240 T C 0.811082 -2.2029e-05
7:82122796 C A 0.496309 -1.4605e-05
7:82124323 T C 1.137781 1.9730e-05
7:82125674 T C 0.022255 -9.1038e-06
7:82138216 T C 0.473901 -6.1676e-06
7:82143888 G A 0.810725 5.0075e-05
7:82147302 C T 1.254993 4.2162e-05
7:82149580 C T 1.834622 5.7868e-05
7:82150331 G A 0.287588 -1.7651e-06
7:82156842 T C 0.384687 2.7059e-05
7:82157241 C T 0.097884 1.2555e-05
7:82158933 C T 0.047516 -1.8378e-05
7:82170071 G A 0.101386 -1.0399e-05
7:82193993 G T 0.274913 1.4670e-05
7:82194982 G A 0.284582 -1.8561e-06
7:82197454 G C 0.596954 -8.9796e-06
7:82197581 T C 1.828139 2.7075e-05
7:82199980 A G 0.054431 1.6768e-05
7:82201371 T G 0.054020 -2.6492e-06
7:82202253 C T 0.185906 -1.5070e-05
7:82202833 T C 0.781072 -2.0443e-06
7:82217495 G A 0.785209 4.8263e-06
7:82222189 C T 1.838644 2.1674e-05
7:82222288 C T 0.107312 -1.0301e-05
7:82224180 T C 1.817389 2.9035e-05
7:82226314 T C 0.039730 -8.7927e-08
7:82227551 T C 0.273696 1.8840e-05
7:82229179 A G 0.171633 1.0767e-05
7:82229729 C A 0.033781 5.1673e-06
7:82230417 C G 1.299603 -8.6720e-06
7:82233183 T G 0.023466 6.9404e-06
7:82239295 G A 0.037347 3.4140e-05
7:82245990 T C 0.090639 -6.1187e-06
7:82247899 G A 1.958964 6.0540e-06
7:82278747 C T 0.087328 2.5128e-05
7:82279129 T C 0.030418 -1.3851e-07
7:82286510 A G 1.977575 -3.6933e-07
7:82291676 A G 0.159214 3.6216e-05
7:82297110 G A 0.042661 -1.4190e-05
7:82300582 T C 0.979815 -5.2467e-05
7:82305018 G T 0.058399 -7.7959e-06
7:82316076 G A 0.262915 4.6071e-06
7:82328200 C T 0.687815 7.9858e-06
7:82330156 A G 0.051806 2.2261e-07
7:82330813 C A 0.180826 5.0518e-07
7:82337859 T G 0.426963 6.1753e-06
7:82344817 A G 0.075728 -7.9953e-06
7:82347290 T C 0.189333 6.4534e-06
7:82348011 C A 0.084227 1.2470e-06
7:82348731 G A 0.124675 -2.1971e-05
7:82352715 C T 0.156436 7.7384e-06
7:82354474 A G 0.062101 3.6728e-06
7:82357284 C T 0.218357 9.9064e-06
7:82364168 A G 0.107183 -1.1317e-05
7:82370408 G T 0.084696 2.4388e-05
7:82376124 G A 0.276542 -1.5095e-05
7:82376952 G T 0.856313 2.1316e-05
7:82378880 G A 0.070716 1.4764e-05
7:82384766 T C 0.049325 -2.0958e-05
7:82390466 A C 0.063488 6.2391e-06
7:82395524 C T 0.046965 3.6852e-05
7:82395731 A G 1.067143 6.5346e-05
7:82405531 C T 0.103678 -1.9268e-05
7:82416917 A G 0.041814 2.3540e-06
7:82424094 G A 0.040808 -8.4879e-06
7:82425722 C T 0.044993 4.0946e-05
7:82426607 G A 0.705127 -6.2646e-06
7:82428605 A G 0.027464 -5.9772e-06
7:82429731 T C 0.096181 1.2566e-05
7:82431682 A C 0.222097 8.1868e-06
7:82449574 A T 0.050627 5.5486e-06
7:82450035 C A 1.003682 4.5618e-05
7:82453708 C A 0.880316 9.9728e-06
7:82474373 G T 0.064246 -3.1235e-05
7:82478626 A C 0.050015 -2.2564e-05
7:82496242 C T 0.076632 4.7934e-05
7:82502354 C T 0.033339 2.1820e-05
7:82504145 G A 0.045408 -5.3101e-06
7:82516932 C T 0.458789 2.7349e-05
7:82517481 G A 0.034984 6.7061e-06
7:82524238 C A 0.072821 -3.3836e-05
7:82524491 C G 0.145455 2.2236e-05
7:82535131 T C 0.188915 -6.3127e-07
7:82552605 C T 0.444319 2.8317e-05
7:82555357 G A 0.044714 3.1081e-05
7:82556842 G A 0.040913 -9.7954e-06
7:82561324 C T 0.136894 6.2134e-05
7:82568079 C T 1.065280 9.0579e-05
7:82575996 T G 0.035045 1.2375e-05
7:82582846 T C 0.736878 3.2061e-05
7:82583609 C A 0.306776 9.5927e-06
7:82619682 G A 1.564772 1.2320e-05
7:82624779 C T 0.050668 1.5607e-05
7:82631626 C T 0.118137 -1.5675e-05
7:82636045 T C 1.080001 1.7385e-04
7:82642748 T C 0.660592 -3.6166e-05
7:82642883 T C 0.024778 2.3363e-05
7:82643613 A G 0.081660 -2.5587e-05
7:82653032 A G 0.065015 1.0627e-05
7:82669344 T C 0.129322 4.6516e-05
7:82688041 A G 0.063485 -2.7690e-06
7:82695951 T C 0.062349 -6.6954e-06
7:82699525 C A 0.072773 -1.2048e-05
7:82707375 C T 0.022116 -2.2705e-06
7:82711995 C T 0.391153 1.1760e-05
7:82714451 A G 0.979006 2.9903e-05
7:82715845 T C 0.270622 -7.0691e-07
7:82719710 C T 0.048328 6.1112e-07
7:82721150 G T 0.114958 -2.1601e-05
7:82721832 A G 0.813578 2.7545e-05
7:82728482 C T 0.827099 2.7677e-05
7:82732963 G A 0.069768 -1.9800e-05
7:82734584 A C 0.078835 -2.2369e-05
7:82734690 T G 0.122060 3.0094e-05
7:82738956 A G 0.912244 3.3796e-05
7:82739669 C T 0.087406 -6.7831e-06
7:82744365 C T 0.052299 1.0204e-06
7:82747147 C T 0.197832 1.0303e-05
7:82752714 A G 0.084305 6.6343e-05
7:82758076 T C 1.940982 1.0225e-05
7:82760550 T C 0.042590 1.3324e-05
7:82760803 C T 0.463841 1.0708e-05
7:82764425 G C 1.383901 1.0375e-05
7:82766601 T C 1.272180 1.1504e-05
7:82771300 T C 0.095515 -1.2844e-05
7:82771484 T C 0.180163 -5.0935e-06
7:82779355 G T 0.043895 7.7633e-06
7:82779559 G C 0.044725 1.0218e-05
7:82782043 T C 1.333978 1.8862e-09
7:82783846 C T 0.531532 -2.2336e-05
7:82785097 C T 0.492682 2.7266e-05
7:82785099 G T 0.128789 -1.2757e-05
7:82785304 A G 0.030949 -9.5124e-07
7:82789419 T C 1.369948 -2.0640e-07
7:82792491 T G 0.073895 -3.3769e-05
7:82793163 C A 0.045751 -2.8363e-06
7:82798862 T C 0.097813 2.1169e-05
7:82803269 G A 0.480055 1.6622e-05
7:82806132 T C 0.037197 8.2485e-06
7:82821213 G A 0.558400 -2.2929e-05
7:82842997 T C 0.272159 -9.3215e-06
7:82843073 C A 1.842377 -9.7854e-07
7:82847679 G A 0.037582 -2.5647e-06
7:82855039 G T 0.048716 1.6271e-06
7:82868485 A G 0.042760 6.8503e-06
7:82870227 C T 0.029799 1.7506e-05
7:82882859 A C 0.066133 -1.9816e-06
7:82887067 A G 0.478460 1.6876e-05
7:82888826 T C 0.038030 -5.8898e-06
7:82900741 G T 0.110426 2.3658e-05
7:82914448 T C 0.065498 4.6335e-06
7:82915975 A G 0.023938 -1.5726e-06
7:82919330 A G 0.572707 -3.2057e-05
7:82925374 G C 0.144764 -1.3055e-05
7:82926427 G T 0.308544 -1.7607e-05
7:82930244 T G 0.052595 1.8427e-05
7:82930702 C T 0.047696 2.7075e-06
7:82932149 T C 0.163831 -9.1488e-06
7:82932791 G C 0.080674 3.0601e-05
7:82932878 G T 0.163769 1.1544e-05
7:82935859 C T 1.949948 -1.1115e-05
7:82948338 T C 0.797282 -3.3220e-07
7:82955516 C T 0.031037 -3.6586e-06
7:82955799 A G 0.063403 1.0212e-05
7:82959503 T C 0.031652 -3.0695e-06
7:82960173 C T 0.052602 -2.3925e-05
7:82964148 C T 0.148134 -7.1722e-06
7:82965322 C T 0.474727 1.5187e-05
7:82965793 A C 0.316986 -1.4227e-05
7:82967869 C T 0.057586 -2.9167e-05
7:82978643 A G 0.917935 1.0758e-05
7:82979218 T C 0.042437 1.0250e-06
7:82986490 A G 0.098806 1.1693e-05
7:82992311 C T 0.060785 -6.1190e-06
7:82992793 T G 0.082905 -8.4522e-06
7:82997589 G A 1.750776 6.2540e-06
7:82999141 G A 1.503962 4.7744e-06
7:82999689 C T 0.051198 5.0004e-07
7:82999692 C T 0.248146 -9.8491e-07
7:83008476 C T 0.051606 6.2198e-06
7:83022451 A G 0.233952 -2.8963e-05
7:83029259 T C 0.146464 2.6166e-05
7:83031171 T C 1.398898 3.0308e-05
7:83036085 C T 1.212554 1.8837e-05
7:83037731 G C 0.236505 -2.5308e-05
7:83038365 T G 0.498856 6.7952e-07
7:83041467 C T 1.708543 2.5639e-05
7:83053531 G T 0.072501 -5.7238e-06
7:83067174 G A 1.472756 9.1094e-06
7:83068426 G A 1.200042 1.8887e-05
7:83077502 T C 0.104800 3.2880e-05
7:83079642 C T 0.044623 -6.9225e-06
7:83085832 T C 1.473847 5.4042e-06
7:83087132 G A 0.274243 -1.1292e-05
7:83095326 C T 0.021803 2.2009e-05
7:83097120 G A 0.274988 -4.6287e-06
7:83099064 A G 1.586313 4.8223e-06
7:83102545 C A 0.041321 -5.8869e-06
7:83102586 T C 0.048036 -6.2738e-06
7:83108180 C T 0.056930 4.3395e-07
7:83109037 C T 1.068401 -1.9362e-05
7:83113357 A C 0.054118 -1.0130e-05
7:83118875 G T 1.088334 1.6888e-05
7:83132441 C T 0.042671 6.4177e-06
7:83134047 T C 0.111997 -3.8308e-06
7:83144567 C T 0.063342 3.1473e-06
7:83147569 G A 0.129870 -1.2750e-05
7:83151233 A G 0.059813 9.6523e-06
7:83155848 A G 0.414642 -8.0300e-06
7:83157767 T G 0.260573 5.6085e-06
7:83159029 T G 1.733709 7.7641e-06
7:83164753 G A 1.292082 5.1154e-06
7:83166902 T C 0.460207 -1.7446e-05
7:83167261 G T 0.158133 5.6901e-07
7:83169038 C T 0.386128 -1.1713e-05
7:83176122 G A 0.476968 1.7564e-06
7:83184550 T C 0.219384 -4.7878e-05
7:83184953 C A 0.646170 -5.0988e-06
7:83185175 G A 0.044507 2.3226e-05
7:83191870 G T 0.869182 -3.4411e-05
7:83197847 T C 0.159486 -2.0483e-06
7:83200803 C A 0.475363 1.6533e-06
7:83228780 T C 0.061510 1.4033e-06
7:83229565 C A 0.389106 -5.4927e-05
7:83245503 C G 0.094909 2.1085e-05
7:83267983 C A 1.277973 -2.9584e-05
7:83270015 G A 0.177141 -4.8451e-06
7:83271602 G C 0.216174 9.0468e-06
7:83275107 G A 0.986272 5.4422e-06
7:83276868 G T 0.061952 8.7175e-06
7:83278609 A C 0.026389 -2.3659e-06
7:83288380 A G 0.127429 -6.8688e-06
7:83290005 G A 0.098799 1.3996e-05
7:83299333 T C 0.222695 5.8685e-06
7:83306889 T C 1.193222 -3.8554e-05
7:83311410 C T 0.044337 1.3145e-05
7:83311437 A C 0.183689 -2.6607e-06
7:83311931 T C 0.627607 -2.7046e-05
7:83328049 A G 0.294952 -2.3524e-05
7:83328088 A G 1.247177 -3.1016e-05
7:83328607 T C 0.343566 7.5220e-07
7:83336854 A G 0.296658 -2.3871e-05
7:83337802 T C 0.083517 1.3652e-06
7:83337957 A G 0.295985 -2.3478e-05
7:83340089 C T 0.180636 -4.4858e-06
7:83347858 C T 0.240806 -9.1585e-06
7:83357077 T C 0.083316 -1.9526e-05
7:83360006 T C 0.114571 7.1387e-06
7:83366234 C T 0.072331 2.4584e-05
7:83379230 T G 0.031401 1.1432e-05
7:83380703 G T 0.039645 -1.6629e-06
7:83385765 A G 1.546984 -1.1311e-06
7:83388975 A G 0.040267 -5.1503e-06
7:83392733 A C 0.065498 -1.3118e-05
7:83393158 C T 0.108437 5.2802e-06
7:83399220 T C 0.991555 3.6388e-05
7:83404277 C A 0.043783 -1.0248e-05
7:83408442 T C 0.028756 1.9053e-06
7:83417178 C T 1.542122 2.6901e-06
7:83417354 A G 0.171936 -2.2194e-05
7:83422921 A G 0.084540 -1.3542e-05
7:83423137 A T 1.267175 7.0081e-06
7:83426786 G A 0.487150 -1.4472e-05
7:83429160 C G 0.386852 2.0704e-05
7:83432409 G T 0.938065 1.2675e-05
7:83447703 C T 1.192644 2.4619e-05
7:83470772 C T 0.084203 -1.4530e-05
7:83482162 A G 0.052432 -1.2786e-05
7:83490241 G A 0.311159 9.1425e-08
7:83494601 T C 0.259621 1.7280e-05
7:83498629 A G 1.238083 1.2459e-06
7:83504414 C A 0.074143 -8.1926e-06
7:83506643 A G 1.702658 -4.3728e-06
7:83515004 C T 0.024669 8.1539e-06
7:83515095 G A 0.224572 6.2478e-07
7:83526743 C T 0.862596 -6.0704e-06
7:83527465 T G 0.032771 -5.9045e-06
7:83533047 C T 0.094781 -3.4541e-06
7:83533954 G A 0.582138 5.2954e-06
7:83542454 G C 0.068874 -1.0381e-05
7:83544312 C A 1.739835 6.6742e-06
7:83545827 G A 0.037765 9.6635e-06
7:83549478 C T 0.959603 -5.2933e-06
7:83557579 G A 0.070115 -1.2447e-06
7:83561306 C T 0.417410 1.4799e-05
7:83565421 T C 0.222274 -5.6773e-07
7:83565753 G A 0.061591 -1.2018e-05
7:83566026 A G 1.353874 2.0311e-05
7:83572301 T G 0.666807 7.8538e-06
7:83573004 C T 0.109882 3.6803e-06
7:83575334 G A 1.595003 -1.2591e-05
7:83583060 T C 0.138675 -1.9195e-05
7:83585196 C A 0.032536 -3.0332e-05
7:83586533 G A 0.422652 6.7843e-06
7:83602886 G A 1.578279 -1.3732e-05
7:83603855 T C 0.358430 3.4929e-06
7:83604060 C T 0.882070 -4.9245e-06
7:83616059 A G 1.512357 -1.0259e-05
7:83630431 G A 0.421503 1.2370e-05
7:83630714 C A 0.036280 -3.3541e-05
7:83633000 A G 0.431808 2.7554e-05
7:83634712 T C 0.038071 -3.5637e-06
7:83642068 A C 0.025142 -6.2812e-06
7:83646368 T C 0.129499 1.5064e-05
7:83650759 G A 0.320314 1.9105e-05
7:83652875 C T 1.469927 -6.6074e-06
7:83656800 C T 1.023092 -1.0691e-05
7:83663147 C T 0.121040 -6.5805e-06
7:83673518 T C 0.064467 2.1401e-05
7:83674280 C T 0.045218 8.6170e-06
7:83678573 T C 0.484101 -3.1707e-05
7:83690195 C T 0.257200 9.2528e-06
7:83703301 G A 0.252835 1.2520e-05
7:83720921 T C 0.097728 -1.2541e-05
7:83729104 A G 1.047264 -3.0155e-05
7:83729841 C A 1.039407 -2.3120e-05
7:83734258 C A 0.034151 1.0313e-05
7:83742266 C T 1.153094 -2.9999e-05
7:83743695 A G 0.355968 -3.6989e-06
7:83747231 C G 0.138628 1.0363e-05
7:83764113 C T 0.024407 2.8374e-05
7:83767155 C T 0.061656 -6.5748e-06
7:83776833 G A 0.074347 1.7101e-05
7:83777061 C A 0.089609 1.1730e-05
7:83779127 A G 0.133123 2.1734e-05
7:83787131 T C 1.459520 -1.7857e-05
7:83789477 C A 0.039312 2.9289e-05
7:83792154 T C 0.312226 -1.0271e-05
7:83801357 A G 0.676045 7.9437e-06
7:83805737 T C 0.580863 1.4371e-05
7:83806734 A C 0.105364 1.0805e-05
7:83807471 C T 0.022469 7.1249e-06
7:83807609 A G 0.623538 -1.3176e-05
7:83810107 A C 0.147484 1.5572e-05
7:83813418 G A 0.122016 4.9151e-07
7:83815433 A G 0.048043 -1.8103e-05
7:83831284 G T 1.335338 1.7777e-05
7:83846373 C T 0.069795 1.4384e-05
7:83849591 A C 0.033631 1.1405e-05
7:83858356 G A 0.053160 5.4820e-06
7:83859300 A C 0.075996 1.8281e-05
7:83866836 G A 0.587795 8.6183e-06
7:83869838 T C 0.095008 1.8527e-05
7:83879302 A G 0.161471 -1.9644e-05
7:83883437 C T 0.036973 -7.7208e-06
7:83883935 C T 0.045755 1.0105e-05
7:83887000 A G 0.077441 -6.2383e-06
7:83894965 T C 0.034151 -2.0725e-06
7:83904502 C A 0.065066 2.1475e-05
7:83906788 T G 1.412103 6.1154e-06
7:83911271 A G 1.412086 2.1815e-06
7:83923905 C T 0.048849 4.1469e-07
7:83936357 T C 1.401060 7.9581e-06
7:83937055 T C 0.950495 4.8438e-05
7:83940875 G A 0.276246 -1.4376e-05
7:83946379 A C 0.092608 2.1395e-05
7:83952740 A G 1.401784 8.2066e-06
7:83953603 G A 0.035334 -1.7758e-05
7:83954737 C A 0.290280 -1.8385e-06
7:83959751 A C 0.617262 -8.7841e-06
7:83960962 G A 0.048243 -2.6873e-06
7:83967782 C A 0.095885 4.3110e-06
7:83968797 C T 0.037361 -6.6625e-06
7:83992421 C T 0.480300 1.4753e-05
7:83992971 A G 0.409155 5.1051e-06
7:83999215 C G 0.053778 -3.7499e-07
7:84001415 C T 0.052422 2.7889e-05
7:84010609 C T 0.241999 -1.3534e-05
7:84014877 C A 0.054118 1.7248e-05
7:84015560 C T 0.078743 2.4425e-06
7:84015638 A G 0.721106 1.0996e-05
7:84019825 T C 0.040631 -6.0759e-06
7:84022098 T C 0.174343 -9.2505e-06
7:84028856 A G 0.032737 -3.7946e-05
7:84030743 A G 0.472871 2.1616e-05
7:84047257 G A 0.051677 2.0931e-05
7:84047943 G A 0.120177 -1.5985e-05
7:84056696 G A 0.166292 -4.2979e-06
7:84066461 A G 0.095596 -3.8267e-06
7:84088720 C G 0.052051 2.2580e-05
7:84096885 T G 0.289522 6.8173e-06
7:84098046 G A 0.051361 2.7509e-06
7:84105753 G A 0.716363 1.0934e-05
7:84108275 C T 0.093951 2.1944e-05
7:84115029 G T 0.106258 2.3530e-05
7:84136354 C T 0.277031 1.0993e-06
7:84141077 A G 0.127803 4.0888e-06
7:84143279 C G 0.033009 1.2964e-05
7:84143862 C T 0.144237 4.0921e-06
7:84164857 T C 0.143309 -3.1169e-06
7:84166904 C T 0.432053 -1.1284e-07
7:84168792 T C 0.038024 -4.8593e-06
7:84178548 T C 0.051810 2.0550e-06
7:84179118 A C 0.051711 -2.3754e-05
7:84200673 A G 0.855667 6.7770e-06
7:84234800 G T 0.132933 6.4009e-06
7:84265000 A C 0.032920 1.7564e-05
7:84266320 G C 0.120979 -1.0227e-05
7:84272504 T C 0.273856 5.4373e-06
7:84299574 C T 0.087913 3.1437e-06
7:84316461 C G 0.049440 -9.0086e-06
7:84321637 G A 0.043943 -7.1521e-06
7:84326785 C G 0.073310 1.4601e-05
7:84327815 C T 0.056145 -1.3069e-05
7:84349842 A C 0.087688 -5.6536e-06
7:84359284 G A 0.466054 3.5833e-06
7:84387714 G A 0.034328 4.6930e-06
7:84412603 T C 0.059109 2.9799e-05
7:84413732 G A 0.033325 1.2477e-05
7:84442169 T C 0.098479 -1.2440e-05
7:84449942 T C 0.056600 1.7308e-05
7:84454530 A C 0.460707 6.8613e-07
7:84467407 A G 0.565996 -3.5899e-06
7:84469418 A G 0.401842 1.1573e-05
7:84476756 G A 0.044657 -1.0825e-05
7:84490873 C T 0.461672 -2.2056e-06
7:84522476 G A 0.038731 2.2831e-05
7:84546158 T C 0.142252 -1.2894e-06
7:84555331 C T 0.048148 2.7399e-06
7:84560926 G T 0.687295 1.1524e-05
7:84575458 G A 0.023275 1.2798e-05
7:84577004 C T 0.183522 -1.7007e-05
7:84588216 T G 0.020022 -1.0286e-05
7:84599829 G A 0.037170 1.9538e-05
7:84603151 G A 0.090286 5.1409e-06
7:84614896 T G 0.120768 -3.3637e-05
7:84614944 G A 0.062472 1.7208e-05
7:84628989 G T 0.668789 1.2216e-05
7:84632996 C T 0.101322 -4.7582e-06
7:84643942 T G 0.222005 -1.9909e-05
7:84648077 A G 0.027573 2.4756e-06
7:84653992 C T 0.067918 1.0482e-05
7:84654579 G A 0.033760 6.1608e-06
7:84658047 G T 0.405844 -5.3454e-06
7:84691357 T C 1.743426 1.5861e-05
7:84692409 T C 0.283168 3.2552e-06
7:84709070 A G 0.102199 -2.2032e-05
7:84709356 T C 0.593878 8.8428e-06
7:84716385 A G 0.058763 3.8219e-06
7:84723626 C T 0.549384 -5.7870e-06
7:84724076 T C 0.033301 2.8440e-05
7:84730535 A T 0.034821 1.6192e-05
7:84735283 G A 0.032462 3.3807e-06
7:84735437 C T 0.100475 9.6804e-06
7:84748888 A C 0.508134 -1.6728e-06
7:84752425 T C 1.000558 -2.9686e-06
7:84776088 C T 0.089657 -4.3485e-06
7:84778068 A G 1.943505 2.2091e-05
7:84782216 G C 0.254980 -2.1958e-05
7:84803874 C T 0.026852 -8.1373e-08
7:84814246 A C 0.338463 3.1748e-07
7:84815052 A G 0.089823 3.0644e-05
7:84817304 C T 0.237998 1.2443e-05
7:84817581 C T 1.879354 6.0507e-06
7:84823902 G A 0.479015 -7.9434e-06
7:84827457 T C 0.031370 -1.1718e-05
7:84832897 T C 1.213621 -8.6639e-06
7:84836888 T G 0.107217 1.9834e-05
7:84846257 A G 0.092934 2.7629e-06
7:84850865 T C 0.032074 1.7207e-06
7:84872365 T C 0.750463 3.2968e-05
7:84873886 T C 0.956380 3.9679e-05
7:84875188 T C 0.358188 8.9846e-06
7:84886750 G A 0.124128 -1.6044e-05
7:84892944 G T 0.053591 2.5677e-05
7:84907481 A T 0.080637 4.2453e-06
7:84910838 G C 0.179806 -2.8482e-05
7:84913449 C T 1.018281 4.3632e-05
7:84918209 A G 0.082510 4.6196e-06
7:84933833 A G 0.032451 -4.3957e-06
7:84945531 C A 0.434654 -5.5701e-06
7:84965544 G C 0.063009 -6.4069e-06
7:84967753 A G 0.065821 -5.7615e-06
7:84968103 A G 0.053952 2.4220e-05
7:84973147 C T 0.110161 -3.0057e-05
7:84977966 C T 0.025961 -4.6220e-06
7:84982463 A G 0.063142 -8.8962e-06
7:84987372 G A 0.318937 -3.9414e-05
7:84987757 T C 0.240626 3.6324e-05
7:85001315 T G 0.032336 -2.4207e-06
7:85001357 C A 0.208956 -1.0590e-05
7:85002832 C T 0.749970 -2.0512e-05
7:85004375 G A 1.409366 1.8511e-05
7:85014294 A G 1.475645 -3.9738e-05
7:85015987 G T 0.177858 2.9783e-05
7:85017968 C T 1.345357 -2.6497e-05
7:85026606 C A 0.033413 -2.1810e-05
7:85033062 T C 0.501324 -2.7450e-05
7:85045001 G A 0.110511 1.7472e-05
7:85054440 C T 0.053840 -3.7427e-06
7:85070736 C A 0.831811 2.5677e-07
7:85076160 G T 0.136785 -6.9215e-06
7:85084908 G A 0.056410 6.6972e-06
7:85089261 C T 0.081990 3.2526e-06
7:85090511 A G 0.133069 2.8868e-05
7:85093473 C T 0.037585 -1.7542e-05
7:85096413 C T 0.415717 6.1309e-06
7:85104564 T G 0.108169 3.2336e-05
7:85112913 A C 0.697888 -4.0866e-05
7:85121064 C T 0.856983 5.3866e-06
7:85122526 G A 0.039999 3.1958e-05
7:85139317 C T 1.491050 -7.2848e-05
7:85145515 T G 0.161301 2.2557e-07
7:85148662 A G 0.109083 -3.1812e-05
7:85149260 C T 0.053149 -1.7749e-05
7:85157662 G A 0.863280 -1.7884e-05
7:85158212 C A 0.133236 2.8908e-05
7:85158259 G T 0.240340 -1.7037e-05
7:85159254 G A 0.049121 -1.9096e-05
7:85159548 A C 0.032774 1.4103e-05
7:85183016 C T 0.865656 -2.1659e-05
7:85192980 A G 0.024309 -1.0252e-05
7:85198558 A G 0.078223 1.4320e-06
7:85221534 T G 1.601225 1.0371e-05
7:85222659 C T 0.048668 -1.2673e-05
7:85236293 G A 0.210514 3.4361e-05
7:85236944 T G 1.221325 -3.4797e-05
7:85237015 A C 0.046275 -1.6147e-05
7:85249258 C T 0.053911 -2.4960e-06
7:85251191 A G 0.083734 1.0027e-05
7:85266678 C T 0.317006 8.0472e-06
7:85267174 C T 0.104052 -5.6878e-06
7:85270740 C T 1.915225 -1.7990e-05
7:85272105 A G 0.022741 4.5804e-06
7:85291746 C T 1.742535 1.2895e-05
7:85317238 G T 0.155215 5.5909e-05
7:85340664 A G 0.043525 6.3071e-06
7:85341327 C T 1.227241 -3.2701e-05
7:85356747 T C 0.650277 -3.7345e-05
7:85357875 T C 0.562028 -3.3480e-05
7:85365193 A C 0.118769 -9.4351e-07
7:85365197 T G 0.434134 2.7472e-05
7:85365770 G A 0.021755 1.9299e-05
7:85370529 C T 0.418083 -9.1245e-06
7:85379887 C A 0.174166 1.4168e-05
7:85381392 T C 0.122621 -2.3317e-05
7:85391661 T C 0.128836 8.2720e-06
7:85397601 G T 0.035946 -3.3246e-06
7:85397829 A G 0.047326 1.8311e-05
7:85403269 G A 0.175672 7.4152e-06
7:85410549 G A 0.522152 -2.8918e-06
7:85422297 T C 0.037619 1.0952e-05
7:85423704 C A 0.133198 -1.2526e-05
7:85457097 T C 0.047533 -1.5067e-05
7:85483640 G A 0.110559 1.1133e-05
7:85514492 T C 1.468383 -3.7688e-06
7:85516783 G T 0.108866 -3.7883e-07
7:85516991 A G 0.291681 9.3343e-06
7:85532629 C T 0.236781 -8.7447e-07
7:85533538 T C 0.823631 1.1596e-05
7:85555136 C T 0.234340 1.1212e-05
7:85557497 C T 0.062105 -8.5972e-08
7:85566476 C T 0.032237 -2.1731e-05
7:85566769 A C 0.292330 1.0059e-05
7:85571719 A G 0.747607 -1.5293e-05
7:85572878 C T 1.417777 7.4118e-06
7:85579895 T C 0.202711 2.6986e-05
7:85585611 A C 1.213305 1.4993e-05
7:85590238 G T 1.011080 -3.4263e-06
7:85593562 A G 0.245607 3.4365e-06
7:85601163 A G 0.764593 -5.8192e-06
7:85612546 T G 0.950771 -5.0226e-06
7:85612913 T G 0.033410 1.5508e-05
7:85616869 C T 1.019022 -3.8020e-06
7:85627902 A G 0.053595 -1.2128e-05
7:85634656 G T 1.787375 2.6896e-05
7:85638481 C T 0.223436 1.2248e-05
7:85676013 C A 0.223368 9.0043e-06
7:85704889 C G 0.026464 1.0952e-06
7:85711326 T C 1.010206 1.2991e-05
7:85712077 T C 0.507634 -6.1299e-06
7:85714284 C T 0.080586 -6.2671e-07
7:85717414 T C 0.030711 -2.4788e-06
7:85728302 T C 0.046105 1.2540e-05
7:85731546 A G 0.042814 5.7209e-06
7:85731553 G A 0.029306 -5.4128e-06
7:85740861 C T 0.225160 6.9066e-06
7:85750240 G C 0.300330 4.4959e-06
7:85758095 A G 0.028919 8.3683e-07
7:85761325 A G 0.081630 -2.7406e-05
7:85775065 G A 0.253008 -3.2834e-06
7:85810608 G A 1.267403 -4.0391e-06
7:85832057 T C 0.221668 9.8603e-06
7:85832721 G A 0.053585 -3.8621e-06
7:85841493 A G 0.180456 -8.3248e-06
7:85851878 C T 0.032914 7.1014e-06
7:85879503 C T 0.179783 -7.4420e-06
7:85881867 C T 0.076588 -1.5003e-05
7:85881876 C T 0.070927 -8.7919e-07
7:85882113 G A 0.037622 1.2252e-05
7:85894206 C T 0.506873 4.7315e-06
7:85897738 A G 0.190468 8.9940e-07
7:85899268 C T 1.599263 -2.7252e-06
7:85904465 C T 0.226085 4.1877e-06
7:85910913 A G 0.067993 5.6269e-06
7:85914199 A G 0.027447 -2.8594e-06
7:85914288 T C 0.241979 -1.2486e-05
7:85928712 A G 1.522090 4.4010e-07
7:85934790 T C 0.350916 -4.5388e-07
7:85957918 A G 0.039955 -3.1554e-06
7:85967295 G A 0.070750 -5.7844e-06
7:85967680 C G 0.437074 -1.6572e-05
7:85993769 T C 0.071777 -1.6231e-06
7:86027395 G C 0.070750 6.2287e-07
7:86033041 C T 1.077122 -9.0496e-06
7:86036277 A G 0.240031 3.4700e-06
7:86040061 A G 0.086519 3.2985e-06
7:86050044 A G 0.408574 -1.1339e-05
7:86057725 A G 0.155749 -1.0159e-05
7:86066506 G A 0.037255 2.2231e-05
7:86081833 A G 0.054798 -1.9651e-05
7:86081848 C T 0.629141 -1.4975e-05
7:86091542 G T 0.075847 1.2099e-05
7:86094282 C T 0.206961 1.0847e-05
7:86100128 A G 0.031428 2.1001e-05
7:86103411 A G 0.685343 -2.0134e-05
7:86110693 T G 0.226299 4.5705e-06
7:86111127 T G 1.329535 -1.0232e-05
7:86112596 C A 0.588455 -1.0174e-06
7:86115610 C T 0.031873 5.1201e-06
7:86129956 A G 1.753649 -8.1744e-07
7:86141176 C T 0.104143 6.1280e-06
7:86146388 T C 0.021698 9.9933e-06
7:86151369 G A 0.076469 -1.9821e-05
7:86152595 A C 0.034246 1.0838e-05
7:86172122 C A 0.031129 1.4873e-05
7:86173582 G A 0.036694 -1.3108e-05
7:86174789 C A 0.547847 4.0395e-06
7:86192385 T C 0.281369 3.3804e-05
7:86208383 T A 0.027386 5.5031e-06
7:86211183 C T 0.632887 1.4111e-05
7:86222651 G A 0.093179 3.1035e-06
7:86223562 A G 0.081606 2.3311e-05
7:86227662 C T 0.621834 1.5517e-05
7:86228371 A G 0.042076 8.6490e-06
7:86241642 C T 0.620474 -7.1958e-06
7:86257939 A G 1.923905 3.1024e-05
7:86258737 T G 1.302666 6.5654e-06
7:86261743 G A 0.120548 1.9594e-05
7:86261977 G A 1.301391 7.9430e-06
7:86269212 A G 0.193049 5.4666e-06
7:86271384 C A 0.126735 -3.0217e-05
7:86280099 A G 0.058759 -1.4948e-05
7:86311188 G A 0.657169 -8.1158e-06
7:86311410 G A 0.029973 -1.2889e-05
7:86320768 A G 0.135439 -8.8781e-06
7:86325374 G A 1.262188 -1.5953e-06
7:86326428 C G 0.119286 -8.7970e-06
7:86341446 C T 0.321375 -1.0122e-05
7:86346671 C T 0.918751 1.0550e-05
7:86354886 T C 0.027981 -1.2924e-05
7:86362033 C T 0.043586 1.4646e-05
7:86378966 A G 0.541633 -6.4431e-07
7:86386037 C T 0.042804 1.6465e-06
7:86386679 G T 0.154230 -2.2521e-06
7:86394223 C T 0.041301 3.2732e-05
7:86399552 C T 0.023901 2.3774e-05
7:86409200 A G 0.543156 1.7493e-06
7:86433126 T G 0.041842 6.6747e-06
7:86433653 A C 0.342202 -2.0473e-05
7:86443168 C T 0.447549 2.4717e-05
7:86447403 C T 0.062356 -1.5754e-05
7:86450987 T C 0.111725 -6.3909e-06
7:86451972 A G 0.108050 -2.0234e-06
7:86452286 G A 0.026964 2.8683e-05
7:86468254 A G 0.026219 -3.2671e-06
7:86470554 G T 0.515886 -8.5323e-06
7:86479928 T C 0.025818 8.5422e-06
7:86483503 A G 0.184553 3.7357e-06
7:86491394 A C 0.104514 -1.4539e-05
7:86496042 C T 0.125651 3.1248e-05
7:86496994 T C 0.062190 -7.9755e-06
7:86535309 C G 0.020362 5.1760e-07
7:86542136 C A 0.051677 -1.3431e-06
7:86544667 T G 1.119341 1.8008e-05
7:86563638 T C 0.210500 1.8278e-06
7:86572477 C A 0.091632 2.2791e-05
7:86604252 G A 0.052534 7.5765e-06
7:86606507 C T 0.054309 -9.1322e-06
7:86618882 T G 0.322650 1.0132e-05
7:86623334 G C 0.110600 -1.6691e-05
7:86625044 T C 0.329813 8.8890e-06
7:86625854 G T 0.652042 4.2572e-07
7:86626106 T C 0.072610 -1.6108e-05
7:86626292 T C 0.066616 3.7047e-06
7:86631980 T G 0.141276 -1.3032e-05
7:86634828 A G 0.119803 -5.5584e-06
7:86640681 A C 0.097048 -1.6282e-05
7:86657447 G C 0.395209 6.5598e-06
7:86667432 T C 0.115829 -1.8244e-05
7:86668505 C T 0.036908 -1.4740e-05
7:86680421 G A 1.155042 1.1460e-05
7:86700336 T C 0.021874 1.0427e-05
7:86701777 A G 0.054428 -1.7552e-05
7:86713880 C A 0.066018 -8.2231e-06
7:86713963 T C 0.418902 2.7529e-06
7:86714024 G T 0.231735 3.9506e-06
7:86723157 T C 0.154876 -1.8381e-06
7:86729601 T C 0.230695 -6.6097e-05
7:86737704 G A 0.063672 -2.9790e-05
7:86740663 T C 0.209694 -6.4924e-06
7:86752134 A C 1.664910 -9.9434e-06
7:86761122 G T 0.035426 -3.0753e-06
7:86773748 A G 0.027029 -2.1605e-05
7:86776955 T C 0.022248 1.2785e-06
7:86777591 T C 0.061771 -4.1412e-05
7:86798361 T C 0.023510 -7.8557e-06
7:86800351 G A 1.735388 7.0175e-07
7:86800364 C G 0.030405 9.0911e-06
7:86820530 C T 0.088021 -2.4041e-05
7:86827147 A G 0.116284 3.1635e-05
7:86828123 G A 0.035205 -2.6013e-05
7:86831249 A G 0.078764 1.1723e-05
7:86831892 C T 0.074602 3.7380e-06
7:86837154 A C 0.045758 -3.5920e-06
7:86841246 T C 0.030690 -2.8281e-06
7:86843656 C T 0.206583 2.6879e-05
7:86850543 G A 1.548191 3.3123e-06
7:86852656 G T 0.222926 -8.8073e-07
7:86876605 C T 0.159353 3.5229e-06
7:86878229 T C 0.143979 2.3035e-05
7:86879171 A G 0.044871 7.6479e-06
7:86880460 T C 1.093495 1.0872e-05
7:86896862 C T 0.204958 9.9648e-06
7:86897142 C T 0.050804 1.3159e-05
7:86923179 C T 1.734742 7.0024e-06
7:86933276 A G 0.044031 2.4703e-07
7:86969438 T C 0.090027 -1.0897e-05
7:86969559 T C 1.439437 -6.6440e-06
7:86974654 T C 0.028181 1.5181e-07
7:86983715 G A 1.322160 1.1776e-05
7:86997806 T C 0.076778 -2.8823e-05
7:87003066 T C 1.659365 -7.4939e-06
7:87020787 T C 0.020501 1.2777e-05
7:87021023 C G 0.140219 -1.0135e-05
7:87029287 G A 1.781283 -2.5448e-05
7:87029687 A G 1.719443 -1.6281e-05
7:87030903 A G 1.632425 -9.6627e-06
7:87045317 A G 0.173561 -2.2763e-07
7:87045837 A G 1.957427 -3.6042e-06
7:87055681 T C 0.124821 4.6493e-05
7:87056176 C T 0.139719 -1.0945e-05
7:87059164 A G 1.588652 3.0927e-05
7:87073775 T G 1.601180 3.6126e-05
7:87078458 C T 0.049787 1.4685e-05
7:87078547 T G 0.275998 -4.6040e-05
7:87079406 A T 0.359130 -3.9102e-05
7:87082292 A G 1.127385 9.5464e-05
7:87087135 C T 0.050362 -1.9106e-05
7:87089058 G A 0.027868 -2.1754e-05
7:87091592 T C 0.049345 1.2042e-05
7:87092185 A G 0.279996 -4.1714e-05
7:87101407 G C 0.513057 -2.0871e-05
7:87102251 T C 0.361122 -3.8963e-05
7:87102772 A G 0.068102 2.6253e-06
7:87106365 A G 0.278306 -3.3284e-05
7:87106702 G A 0.081660 -4.2241e-06
7:87113133 G A 0.059252 -2.4785e-06
7:87124268 C T 0.279550 -3.5100e-05
7:87125565 T C 0.044854 -2.2969e-05
7:87125643 A C 0.138985 -1.1676e-05
7:87129538 A G 0.080263 -5.5415e-06
7:87133366 C T 0.279962 -3.2384e-05
7:87133470 A T 0.138822 -2.3648e-05
7:87138186 G A 1.924993 5.0660e-06
7:87138532 C A 0.029351 -5.2635e-06
7:87138645 G A 0.912920 -1.3120e-05
7:87158115 A G 0.023214 -1.6492e-06
7:87165750 T C 0.264635 -2.1711e-05
7:87169356 T C 0.264027 -2.0881e-05
7:87169702 C A 0.123002 1.8238e-05
7:87172053 G A 1.905468 8.3692e-06
7:87179143 G A 0.975627 -1.6803e-05
7:87179443 A G 0.120894 -1.9797e-05
7:87179809 T C 0.071532 -1.9509e-06
7:87180198 T C 1.125637 -2.9740e-05
7:87183354 C T 0.630888 -2.6426e-06
7:87186748 G A 0.077404 -1.7478e-06
7:87198367 A G 0.041420 1.3678e-07
7:87210259 G A 1.306800 1.1124e-05
7:87215114 C A 1.838838 1.8367e-06
7:87220886 G A 0.995250 8.7771e-06
7:87224251 T C 0.048090 2.1557e-05
7:87229440 C T 0.217986 1.3922e-05
7:87229501 C T 1.820833 2.4485e-06
7:87230193 G A 0.080521 -3.7644e-06
7:87244960 T C 0.967202 -1.9934e-05
7:87259385 A G 1.955146 1.3674e-06
7:87275641 G A 1.501528 -4.9376e-06
7:87284098 A G 0.109396 -1.8310e-05
7:87289252 T C 0.048682 -1.0209e-06
7:87353076 T C 0.034117 2.5811e-05
7:87363218 A G 0.072698 8.7766e-06
7:87375209 A G 0.062383 8.0006e-06
7:87378436 C T 0.047553 2.5115e-05
7:87395755 T C 0.021616 2.5363e-06
7:87397345 C T 0.128003 1.3960e-05
7:87398020 T C 0.180401 -2.2824e-06
7:87413909 C T 0.231538 -2.5655e-06
7:87424125 G A 0.074035 -4.6213e-07
7:87430669 A G 1.039118 1.4191e-05
7:87446929 T C 0.050382 3.9771e-06
7:87461550 A G 0.043232 -1.6429e-06
7:87485762 T C 0.043542 -4.5703e-06
7:87497188 A G 0.026848 1.0244e-06
7:87503207 C T 0.053721 1.6599e-05
7:87504411 G C 0.115196 -1.1936e-05
7:87510419 A G 0.130332 1.2389e-05
7:87555794 G A 0.291851 1.6495e-06
7:87564497 G C 1.014225 2.7328e-05
7:87565073 C T 0.100465 1.4370e-05
7:87570710 A G 1.959885 -6.6344e-06
7:87573871 G A 0.906539 1.4644e-05
7:87576971 C T 0.085227 -3.4864e-06
7:87592898 C T 0.114295 1.3562e-05
7:87594561 A C 0.119225 8.4798e-06
7:87599239 C G 0.112068 -1.1588e-06
7:87604962 A G 0.052826 -2.5329e-05
7:87610215 G C 0.777679 8.4564e-06
7:87631526 C T 0.096188 -2.3958e-06
7:87633251 C T 0.948911 -1.2288e-05
7:87634867 C T 0.155423 1.1612e-05
7:87639296 A G 0.034984 1.0222e-05
7:87642323 A C 0.042460 -2.3803e-05
7:87667071 T C 0.088372 -1.4875e-05
7:87672954 A T 0.024788 1.7507e-05
7:87688375 G C 1.003543 -3.2241e-06
7:87695952 T C 0.037908 3.6066e-06
7:87697668 T C 0.055631 -1.5671e-05
7:87699849 A C 0.854226 -9.3714e-07
7:87700610 G T 0.220696 1.8984e-05
7:87704999 A G 0.039064 7.1637e-06
7:87705821 T C 0.082000 -2.4892e-05
7:87713579 G C 0.097599 5.0332e-06
7:87717927 G A 0.953490 2.3431e-07
7:87717970 T C 0.066195 -3.8272e-06
7:87724265 A G 0.063679 -1.8591e-05
7:87731245 C T 0.039322 9.5255e-06
7:87735981 A G 0.988702 -1.0919e-06
7:87738297 C T 1.500705 -6.2706e-06
7:87745615 G A 0.114101 1.1045e-05
7:87749316 G A 0.055658 9.3848e-06
7:87754915 A G 0.076163 1.7759e-05
7:87763113 G A 0.195299 -1.6801e-06
7:87774727 C T 0.165170 3.2965e-07
7:87775157 T C 0.077625 1.4911e-05
7:87775172 T G 0.086719 1.0671e-05
7:87782424 A G 0.087498 5.5067e-06
7:87795968 C T 0.039044 -1.7007e-05
7:87796087 C T 0.072749 -7.5101e-07
7:87799078 C T 0.039948 8.3710e-06
7:87800082 T C 0.057875 1.5454e-05
7:87815561 G A 0.058888 4.7345e-06
7:87820419 C T 0.133946 3.9459e-06
7:87826957 T G 0.630670 -3.0263e-05
7:87828387 C T 0.029565 1.4730e-06
7:87831306 G A 0.105452 5.1659e-06
7:87835469 A G 0.644753 -5.8978e-06
7:87842227 T G 0.039305 -4.4288e-05
7:87850979 T C 1.635321 -5.3404e-06
7:87856985 A G 0.071427 -9.6710e-06
7:87873501 T G 0.070441 -6.0816e-06
7:87909464 C T 0.143901 -8.6083e-06
7:87911987 A C 0.020566 1.1004e-05
7:87913221 T C 0.398126 6.1442e-05
7:87913361 T C 1.481554 4.9547e-05
7:87913821 G T 0.037442 -1.6821e-05
7:87934507 C T 1.978755 2.5349e-06
7:87949346 T C 0.020212 -2.3561e-06
7:87952094 C T 1.169039 4.5785e-05
7:87964494 T C 0.029402 -7.0824e-07
7:87966232 C T 0.037779 -1.5803e-05
7:87970303 T C 1.567498 -1.1884e-04
7:87972352 A G 0.040305 -8.8317e-06
7:87977616 T C 0.075578 5.7951e-06
7:87978252 A G 0.032713 2.2073e-05
7:87983130 T C 0.064722 -2.5686e-05
7:87986355 G A 0.794294 5.7150e-05
7:87996168 T C 0.034165 3.0574e-06
7:88004110 G A 0.212302 8.2735e-06
7:88021530 A G 0.584049 5.7885e-05
7:88030263 T G 0.282382 -1.8253e-05
7:88033646 C T 0.054768 -1.2112e-05
7:88041674 A G 0.044949 1.2961e-05
7:88044791 G C 0.689086 -1.5699e-07
7:88045823 A C 0.197900 2.0947e-05
7:88049009 C A 0.115876 6.8286e-06
7:88050398 A G 1.262181 -1.5247e-05
7:88055441 A G 1.156269 -1.1523e-05
7:88055619 A G 0.072610 1.1060e-05
7:88059947 C A 0.121431 7.0236e-06
7:88060090 T C 1.629011 4.7312e-05
7:88061967 G A 0.968776 -2.8385e-06
7:88066857 G A 0.520533 -3.2504e-04
7:88073088 C T 0.160910 7.9634e-06
7:88077416 C T 0.054210 2.1242e-05
7:88080423 C G 0.140579 -6.8120e-06
7:88080568 C T 0.092122 -3.4589e-06
7:88086351 T G 0.024207 -2.6640e-05
7:88088932 A C 1.955792 2.1680e-05
7:88092577 G T 0.041525 1.4705e-05
7:88100172 T G 0.058008 1.0957e-05
7:88109223 C T 0.705164 2.9733e-05
7:88117619 G T 0.354788 3.1639e-05
7:88124262 C T 0.353038 9.0084e-07
7:88136789 G A 0.098554 2.6231e-06
7:88137850 T G 0.096698 2.4316e-05
7:88142843 A G 0.033267 -9.2459e-06
7:88143659 G A 0.034678 -3.1078e-05
7:88147117 A G 0.060422 1.7377e-05
7:88150940 A G 0.152417 5.4551e-06
7:88152720 T C 0.655459 1.6541e-05
7:88158272 T C 0.083840 -8.2056e-08
7:88174503 G T 0.040352 5.4010e-06
7:88179419 T C 0.621440 5.3644e-06
7:88186898 T C 0.111732 -7.7505e-06
7:88190053 G A 0.599039 -2.5203e-05
7:88194763 A C 0.045921 -6.2407e-07
7:88199258 T C 1.764583 -3.9391e-06
7:88207951 T C 1.767415 5.6665e-07
7:88208218 C T 0.149188 3.4289e-05
7:88220464 A G 1.434361 -2.1257e-05
7:88230089 T C 0.067786 -1.4291e-05
7:88231767 A G 0.038078 4.6069e-05
7:88239933 A G 0.083568 4.2300e-06
7:88245256 A G 0.025505 -4.9044e-06
7:88246681 T C 0.155243 -1.8098e-05
7:88248135 G A 0.319087 -8.5523e-07
7:88248288 G A 0.023265 1.5181e-05
7:88271057 G A 1.229933 -1.6590e-05
7:88271780 C T 0.048352 -1.0460e-05
7:88276397 A G 0.044082 -1.3017e-05
7:88277946 T C 0.030677 1.7404e-06
7:88294309 G A 0.079141 3.4914e-06
7:88294926 T G 0.044837 3.9817e-05
7:88295001 C T 1.270493 2.4554e-05
7:88340440 C T 0.031003 8.4892e-06
7:88343045 C T 0.060935 -2.4438e-05
7:88353951 G T 0.063407 -2.6829e-05
7:88368906 G A 0.265978 1.1864e-05
7:88372507 T C 0.020436 1.0511e-05
7:88385421 G A 0.483353 -1.5779e-05
7:88394188 G T 0.044317 -1.4182e-05
7:88400478 C T 0.060401 1.1625e-05
7:88418113 T G 0.136302 3.2318e-07
7:88423881 C T 0.144843 -1.6524e-06
7:88424115 G C 0.300102 -2.0430e-05
7:88428253 A G 0.048356 -3.6604e-06
7:88429210 A G 1.702835 -6.9187e-07
7:88433125 C T 0.100920 9.7881e-07
7:88439373 T C 0.206090 6.3954e-06
7:88439448 C T 0.042549 2.7750e-06
7:88447187 A G 0.694336 -6.9562e-06
7:88448121 C T 0.310781 -3.8211e-05
7:88474678 T C 0.046768 -4.7257e-05
7:88480995 A G 0.054455 1.9125e-05
7:88500418 T C 0.313742 -3.1667e-05
7:88505961 C T 0.044980 -1.7849e-06
7:88518146 T C 0.305624 6.7245e-07
7:88522615 G A 0.060959 -7.7521e-06
7:88531403 A G 0.042664 -1.1724e-05
7:88543217 G T 0.616735 -2.3928e-05
7:88546720 A G 0.108652 1.8904e-05
7:88546798 A G 0.046809 -5.1435e-05
7:88554375 G T 0.761747 1.2702e-06
7:88558483 C T 0.133776 3.7311e-06
7:88558769 A G 0.805666 6.8867e-06
7:88558861 G A 0.303115 9.5460e-06
7:88560878 C G 0.074558 -1.5905e-05
7:88566318 A G 0.057134 -2.5074e-06
7:88571232 T C 0.079858 4.7860e-06
7:88571428 G A 0.220648 1.8686e-05
7:88573567 G T 0.054156 3.4965e-05
7:88577723 G A 0.206971 1.2704e-05
7:88582272 A G 1.535907 -1.6088e-05
7:88582371 G A 0.111439 -1.9851e-05
7:88588037 T C 0.903013 9.1514e-06
7:88588360 G C 0.268355 -2.3914e-05
7:88596385 G A 0.237671 1.5893e-05
7:88596917 G A 0.050593 -9.5350e-06
7:88598670 C T 1.263105 -4.2333e-06
7:88603347 G A 0.146206 9.6039e-07
7:88614162 G A 1.959617 -1.4382e-05
7:88615862 G A 0.407537 -2.1305e-05
7:88621457 G A 0.090843 1.7725e-05
7:88628302 G A 0.053901 -1.0770e-05
7:88632423 G A 0.160982 5.5115e-06
7:88639197 A G 1.191366 -1.6593e-05
7:88651892 C G 0.038316 -8.5938e-06
7:88658036 G A 0.206869 1.1570e-05
7:88660993 G A 0.048692 2.3059e-05
7:88684018 T G 1.522233 -2.2979e-05
7:88685494 T G 1.048005 -2.5460e-05
7:88695535 A G 0.051021 -7.8604e-06
7:88700594 A G 0.200437 -1.5294e-05
7:88710690 T C 0.020797 3.9096e-05
7:88720344 G A 0.028450 2.1126e-05
7:88722433 C A 1.527421 1.0860e-05
7:88736883 G C 0.246008 -6.0812e-05
7:88737192 G A 1.092689 -4.0015e-05
7:88737228 A G 0.395257 -1.5413e-05
7:88750340 T C 0.023806 4.1970e-05
7:88752793 A G 0.042137 2.8348e-05
7:88754257 T C 0.442052 -3.7579e-06
7:88756061 A C 0.661918 -1.7760e-06
7:88759354 T C 0.575202 -6.2062e-06
7:88761229 C T 0.273417 -1.4543e-05
7:88781219 G T 0.313005 -1.2937e-05
7:88784820 G C 0.071699 2.3597e-05
7:88787804 T C 0.458082 2.0321e-06
7:88788607 T C 0.497911 1.7488e-05
7:88791297 A G 0.957550 1.7263e-05
7:88794652 A G 0.021330 -3.4896e-05
7:88798081 T C 0.243414 -5.8656e-05
7:88816653 A G 0.396382 5.9711e-06
7:88817802 A C 0.543438 2.9465e-06
7:88826658 A G 1.465205 2.2210e-05
7:88831424 C T 0.041019 -2.1267e-05
7:88850732 A G 0.139294 -3.6766e-05
7:88854200 C T 0.548521 -1.0617e-05
7:88863665 T C 0.022106 -3.7938e-06
7:88868972 A G 0.043831 -5.3191e-06
7:88883449 A G 0.033053 1.5585e-06
7:88893989 C T 0.231559 2.8102e-05
7:88895231 A T 0.049246 3.8691e-06
7:88897992 T C 0.035008 -1.2967e-05
7:88918394 G C 0.541993 -1.6173e-05
7:88918617 G C 0.101376 8.8764e-06
7:88932469 C A 0.026423 3.3849e-05
7:88932869 G A 0.020032 -4.7827e-06
7:88937688 T C 0.547514 -1.9362e-05
7:88939988 A G 0.041512 -1.1278e-05
7:88941165 G A 0.088640 5.1018e-06
7:88945216 A G 0.252631 -5.4255e-06
7:88946289 A G 0.078533 -4.9305e-06
7:88951484 A G 0.164878 3.6995e-05
7:88953461 G T 0.030717 -6.1153e-06
7:88955550 C T 0.123546 4.1615e-06
7:88964061 C A 0.021874 -1.4872e-05
7:88964196 A T 0.442823 3.8048e-06
7:88964226 A C 0.097323 -7.6088e-06
7:88965021 A G 0.215005 2.9103e-06
7:88965141 G A 0.097691 -5.9686e-06
7:88965150 G A 0.022102 -1.3880e-05
7:88969181 A G 0.346819 8.0147e-06
7:88972131 A C 0.158809 -1.7552e-05
7:88973174 G A 0.434844 3.1709e-06
7:88974700 T C 0.029442 3.3938e-05
7:88980485 T C 0.094427 1.8687e-05
7:88988717 A G 0.110963 4.6320e-06
7:88992684 A G 0.097792 -6.2656e-06
7:88994638 A C 1.964978 2.5678e-06
7:88998989 T C 1.964774 -3.8945e-06
7:88999120 C T 0.357192 2.4298e-05
7:89009545 A G 0.037622 -1.8148e-06
7:89031107 C T 1.528751 -3.9363e-05
7:89034943 A G 1.577031 -2.1417e-05
7:89038148 A G 0.127255 1.7486e-05
7:89045670 G T 0.386947 -1.4314e-05
7:89049596 G A 1.727151 -3.2002e-05
7:89052480 G T 1.521788 -2.1035e-05
7:89056144 T C 0.885562 9.4314e-06
7:89056401 T G 0.151924 1.3642e-05
7:89058330 G A 0.045969 2.1677e-05
7:89061536 G C 0.032665 -7.0456e-06
7:89064965 C A 0.133620 3.7164e-07
7:89073146 C T 0.039853 -2.1591e-06
7:89084216 A C 0.031272 1.1406e-05
7:89086552 A G 0.528315 -2.6385e-05
7:89096541 A G 0.974474 7.9442e-06
7:89097103 A C 0.135721 -5.2234e-05
7:89098756 C T 0.916660 4.9981e-06
7:89098933 T C 0.062965 6.4960e-06
7:89099124 G A 0.134065 -1.9782e-05
7:89104338 T G 0.061374 5.2281e-05
7:89107727 T G 1.505781 -2.3775e-05
7:89115220 C T 0.931902 1.9440e-05
7:89116491 T C 0.748532 -4.8015e-06
7:89121634 G A 0.160618 8.8830e-07
7:89121684 C T 0.026131 -3.5707e-06
7:89121745 C G 0.023670 6.0502e-06
7:89126192 C T 0.118480 3.1339e-05
7:89137422 C A 1.380668 -3.9533e-07
7:89162309 A G 0.277075 -8.4192e-06
7:89178275 T C 0.044283 -5.5753e-06
7:89183713 T A 0.045272 -2.9268e-06
7:89188788 A G 0.280292 -1.4248e-05
7:89190522 C T 0.201463 -4.5631e-05
7:89198032 A G 1.028542 1.3078e-05
7:89202067 T C 0.031863 -2.9197e-06
7:89202570 T C 0.279265 -7.0372e-06
7:89213230 A G 0.752928 9.0681e-06
7:89226825 C T 0.043198 -6.4860e-06
7:89228812 C T 0.113829 1.3923e-05
7:89236226 A G 0.035409 1.1858e-06
7:89255011 G A 0.291123 -8.8512e-06
7:89272421 G C 1.616344 2.0020e-05
7:89274705 C A 0.069642 -1.2353e-05
7:89287056 T C 0.084567 1.6512e-05
7:89291086 C T 0.182033 3.0720e-06
7:89291580 A G 0.396283 -2.0629e-05
7:89310700 C G 0.046312 -1.0106e-05
7:89310910 C T 0.061238 -2.3200e-06
7:89316348 T C 0.049716 2.5439e-05
7:89332304 G A 1.521621 -1.4981e-05
7:89338128 T C 0.823032 -3.5013e-05
7:89341720 G A 1.045490 -2.4772e-05
7:89345351 G A 1.120881 -2.4798e-05
7:89345461 C T 0.097606 5.4883e-07
7:89345537 A G 0.381355 1.0972e-05
7:89359063 T C 0.462083 -9.6190e-06
7:89361825 C T 0.931011 1.3214e-05
7:89367904 A C 0.036558 -2.2515e-05
7:89369365 G A 0.175529 -6.7864e-07
7:89371858 G A 0.090993 -7.2370e-06
7:89373999 G A 1.969357 2.5798e-06
7:89379803 C T 0.079814 -1.0182e-05
7:89401565 A G 1.696144 5.7745e-06
7:89408150 G C 0.039455 -2.1471e-05
7:89408947 C G 0.179990 3.4005e-05
7:89416383 G A 0.118497 -2.0916e-05
7:89438577 T C 0.215134 4.4902e-05
7:89445928 A G 0.058018 1.4469e-05
7:89459858 A G 0.965971 3.2504e-05
7:89488842 C T 0.054683 1.0617e-05
7:89497406 G A 0.082592 8.5449e-07
7:89498463 A G 1.307932 2.8309e-05
7:89509690 C T 0.318965 -1.6675e-05
7:89518210 T G 0.034141 -1.9761e-05
7:89534287 A G 1.364930 3.1218e-05
7:89537755 C T 0.757678 1.3090e-05
7:89539112 G A 0.106064 -4.6147e-06
7:89543372 G T 0.093580 -4.7642e-07
7:89548432 T C 0.062815 1.4816e-05
7:89555562 T C 0.149585 -1.3341e-05
7:89561487 T C 0.080375 -1.2377e-05
7:89563586 A G 0.039819 -3.2653e-06
7:89564164 A C 0.039152 -6.7166e-06
7:89570624 T C 0.055417 -2.3251e-05
7:89572262 A G 0.055740 1.2019e-05
7:89577509 T C 0.062696 1.0335e-05
7:89577617 A C 0.081524 1.6565e-05
7:89580442 C T 0.405572 2.6002e-05
7:89583269 T C 1.235309 2.7592e-05
7:89602672 C T 1.408033 7.9856e-06
7:89608002 C T 0.122428 -2.5640e-05
7:89609099 T C 0.049144 -3.5862e-06
7:89621860 A G 0.066303 1.5122e-05
7:89623053 A C 0.097068 -1.0863e-05
7:89623271 G A 0.030904 1.5743e-06
7:89626611 A G 0.471525 2.4579e-05
7:89629174 G A 0.268266 9.1910e-06
7:89636556 G A 0.388100 2.9465e-05
7:89643435 G A 0.074106 -8.2527e-06
7:89648301 T C 0.427184 2.8542e-05
7:89658010 G A 0.230787 2.9771e-05
7:89661805 A G 0.086481 8.6355e-06
7:89662039 A C 0.043827 1.8811e-06
7:89665199 C T 0.056049 -5.8881e-06
7:89667246 G A 0.363529 2.1338e-05
7:89670458 A C 0.275137 2.8285e-07
7:89687313 A G 0.074619 1.0919e-06
7:89690199 C T 0.034338 -1.4912e-05
7:89690275 A G 0.511700 -1.6564e-06
7:89690803 G A 0.387094 8.3053e-06
7:89698924 C T 0.033794 5.9113e-06
7:89700169 A G 0.066426 -1.2777e-05
7:89706978 C T 0.143367 4.3380e-05
7:89714496 C T 0.093162 3.2980e-06
7:89717258 C G 0.038333 -1.5516e-05
7:89722747 C T 0.519806 -9.4890e-06
7:89727944 T C 0.054652 3.3899e-05
7:89728252 A G 0.079790 1.6488e-05
7:89730971 C T 0.295686 2.5775e-06
7:89733885 G A 1.885355 9.7870e-06
7:89734282 A G 1.684367 -1.5362e-05
7:89749610 G A 1.884202 8.4851e-06
7:89757134 G A 0.021103 1.6460e-05
7:89795852 A G 1.064321 -1.0115e-05
7:89801861 T C 0.028695 -1.5012e-05
7:89808000 T C 0.085040 -1.4909e-06
7:89816334 G A 0.537138 1.2527e-05
7:89818334 G A 0.030401 1.7616e-05
7:89820804 C T 0.295173 5.8123e-07
7:89824361 T C 1.885157 1.0072e-05
7:89824808 G A 1.533269 4.7136e-06
7:89849699 G C 0.026012 1.7623e-05
7:89853425 G A 1.515552 -8.7106e-06
7:89856433 A G 0.069326 -4.9426e-07
7:89856644 T C 0.484526 -1.1639e-05
7:89861832 A G 1.092995 -1.2427e-05
7:89861890 T G 1.686540 5.1731e-06
7:89871543 A G 0.045252 -9.3544e-06
7:89874566 A C 0.038700 3.0727e-05
7:89897703 C A 0.061639 1.7179e-05
7:89902533 G A 1.110338 -1.3906e-05
7:89904684 C G 0.030075 -2.8862e-06
7:89912301 A G 1.526170 3.1847e-06
7:89932032 C T 0.030639 2.9270e-05
7:89938588 G C 1.677775 8.5183e-06
7:89938680 T C 1.171147 -6.4035e-06
7:89943260 A G 0.129686 1.3573e-05
7:89943494 A G 1.680886 9.1127e-06
7:89973195 A G 0.154927 1.7090e-05
7:89975300 A G 0.055988 3.6799e-05
7:89975587 A G 0.021762 7.6568e-06
7:89977270 T G 0.043708 -2.0901e-06
7:89978418 A C 0.091727 -1.5758e-05
7:89980432 C A 0.027783 -3.8825e-06
7:89984409 G A 1.163861 -5.9564e-06
7:89985775 C T 0.080059 3.4154e-05
7:90001496 C G 0.308847 -9.0278e-06
7:90003067 G A 0.054676 -2.1304e-05
7:90014408 A G 0.418284 -1.8679e-06
7:90025405 T G 0.037918 -2.0069e-05
7:90031196 A C 0.101009 2.6325e-05
7:90032932 A G 0.407785 1.4622e-05
7:90044323 C T 0.080994 -1.3959e-05
7:90051919 T C 0.109352 6.8047e-06
7:90076713 G A 0.107145 1.1466e-05
7:90083298 T C 1.898780 6.8209e-06
7:90084655 G A 0.247415 1.1620e-05
7:90084742 G A 0.411668 1.9889e-06
7:90101288 A C 0.025886 -8.2129e-06
7:90101720 A C 0.075860 -1.0973e-06
7:90110480 C T 0.066324 -9.0224e-06
7:90111371 G A 0.064580 5.3154e-06
7:90115276 A C 1.046496 8.5062e-07
7:90115537 T G 0.274984 1.5820e-05
7:90128559 A G 0.058746 -5.8074e-06
7:90147229 T A 0.037833 2.0774e-05
7:90153338 G A 0.344473 -1.1509e-06
7:90157816 A G 0.021310 -1.2706e-06
7:90187804 T C 0.368884 -8.5224e-06
7:90190511 C A 0.108264 -3.5317e-06
7:90197700 A T 1.639952 -1.0869e-05
7:90201413 C G 0.043990 -2.4456e-05
7:90205036 C A 0.045262 2.3984e-06
7:90234807 G T 0.090432 3.6122e-08
7:90236229 G A 0.428252 2.1019e-05
7:90249524 C A 0.030224 -8.7479e-06
7:90251607 G A 0.378897 -1.3591e-05
7:90252716 A G 0.098428 1.8341e-05
7:90253613 T C 0.049709 1.4005e-06
7:90261036 G C 0.110474 2.6326e-06
7:90269775 T C 0.079801 -6.9656e-06
7:90272877 T C 0.787793 -6.1366e-06
7:90273679 A G 0.434905 2.2235e-05
7:90273703 A G 1.828027 6.4947e-06
7:90277442 A C 0.075728 3.9809e-06
7:90285474 C T 1.385468 1.6789e-05
7:90288187 A G 0.444421 2.3455e-05
7:90288761 C T 0.076360 3.6364e-06
7:90298329 T C 0.067891 9.8423e-06
7:90299420 G A 0.029385 3.9363e-06
7:90301467 A G 0.246208 -2.2375e-06
7:90310537 T C 0.436609 9.2102e-06
7:90324063 G T 0.536302 2.1161e-05
7:90338324 G A 0.054557 -3.9924e-06
7:90351304 G A 0.029119 1.4319e-05
7:90358168 A C 0.043242 -1.4921e-05
7:90391752 T G 0.043960 3.0298e-05
7:90394663 A G 0.439529 1.7396e-05
7:90399892 G A 1.199590 1.8018e-05
7:90403083 A G 0.058518 -1.5160e-05
7:90404572 A G 0.208749 -1.9420e-05
7:90407909 T G 0.719634 5.5536e-06
7:90417941 A G 0.378842 -9.3540e-07
7:90427420 A G 1.787406 3.7788e-06
7:90449998 T C 0.479671 1.3766e-05
7:90452455 A G 0.027022 5.4581e-06
7:90453238 G T 1.925445 2.2396e-05
7:90479108 T C 0.108128 1.6102e-05
7:90479966 A G 0.024781 5.9462e-06
7:90484242 T C 0.062829 3.8035e-05
7:90487214 T C 0.160135 -1.7791e-05
7:90494005 G A 0.028861 -9.5628e-06
7:90505900 T C 0.111426 5.3213e-06
7:90521498 G A 0.043752 -1.9909e-05
7:90523079 T G 0.038353 2.5205e-06
7:90539427 G A 0.091717 -2.9816e-05
7:90551226 A T 0.239042 -7.2300e-06
7:90568304 T C 0.175172 -1.1767e-05
7:90571808 A C 1.589036 -1.3227e-05
7:90582626 A G 0.098398 -1.3671e-05
7:90588435 C G 0.091112 -2.5360e-05
7:90593685 T G 1.471800 1.1604e-05
7:90594055 A G 0.092506 5.4856e-06
7:90595982 T G 0.040159 -1.3795e-05
7:90606411 A G 0.085193 2.4784e-06
7:90606899 G A 0.055713 -1.4523e-05
7:90610105 A G 0.645840 4.6995e-06
7:90623011 G A 0.022894 -7.9939e-06
7:90626515 T C 0.031316 4.6809e-06
7:90629203 C T 0.072426 1.5748e-05
7:90633261 C A 1.901466 1.3504e-05
7:90636346 G A 0.031387 1.4047e-06
7:90649061 C A 0.151975 -1.9880e-06
7:90652156 A G 0.383038 -5.8697e-07
7:90654715 G A 0.124073 -7.1736e-06
7:90655743 C A 0.026196 3.1340e-06
7:90656052 T C 0.195374 -7.8494e-06
7:90657328 G A 0.384041 7.8680e-06
7:90660684 A C 0.650831 -1.6427e-05
7:90661443 T G 0.580397 2.3578e-05
7:90666824 A G 0.032390 -8.2836e-07
7:90670558 G A 0.155290 3.1471e-05
7:90670896 C A 0.030626 -2.4403e-06
7:90671497 A G 0.088276 3.9998e-05
7:90679137 G A 0.127102 -3.6668e-06
7:90681443 C G 0.925632 -5.3853e-06
7:90684619 G A 0.064835 -1.1252e-05
7:90692485 G A 0.041468 -1.4484e-05
7:90693787 G A 0.049311 -1.6582e-05
7:90693817 C T 0.329654 -4.6066e-05
7:90694044 A G 0.106309 -2.0631e-05
7:90713726 T C 0.103409 1.0929e-05
7:90714665 T C 1.238569 -2.0119e-06
7:90718286 T C 0.842581 1.4217e-05
7:90722484 A G 0.085988 -8.2788e-06
7:90731821 G A 0.049182 -2.5335e-05
7:90733878 G C 0.154039 -2.6477e-05
7:90736456 C T 1.096518 2.6402e-05
7:90738831 T C 0.040393 -4.7832e-06
7:90740437 T C 0.064658 5.8097e-05
7:90741050 G C 1.330323 -1.0863e-05
7:90743707 T C 0.036014 -6.0811e-06
7:90744151 C T 0.107713 -6.4132e-06
7:90744270 C G 1.934169 -5.0498e-06
7:90746617 T C 1.087743 -1.2769e-05
7:90747257 G A 0.126252 1.7986e-05
7:90747371 C T 0.087600 -1.5561e-05
7:90748171 C G 1.706901 -7.6533e-06
7:90755288 C T 0.027018 -2.9394e-06
7:90755625 A G 0.036344 -1.3104e-05
7:90756548 A G 1.632714 -1.5949e-05
7:90756721 A G 0.099265 -1.9779e-05
7:90758236 G A 1.492522 -2.0221e-05
7:90759723 C A 0.108890 4.1924e-06
7:90764290 G A 0.021460 -5.5007e-06
7:90764892 G A 0.394322 3.2973e-06
7:90765598 T C 0.839964 1.1913e-05
7:90767222 A G 0.044915 -5.0701e-06
7:90771789 A C 1.890159 4.3671e-05
7:90772255 C G 0.184073 2.2674e-06
7:90773360 T C 0.738414 1.5298e-05
7:90773939 G A 0.156569 -1.3035e-05
7:90779095 A G 0.028864 6.1108e-06
7:90786565 A G 0.060405 -5.1324e-06
7:90789353 A G 1.027559 2.7028e-06
7:90791959 A C 1.886728 3.8173e-05
7:90793245 G A 0.673903 1.0987e-06
7:90811124 C T 0.057569 -3.9256e-06
7:90819050 G C 0.062744 -3.4944e-06
7:90820961 A G 0.096722 2.3846e-05
7:90821138 G A 0.224320 1.8410e-05
7:90827630 A G 0.109665 8.3359e-06
7:90830611 G T 1.197625 -8.9458e-06
7:90831533 T C 0.468441 -8.1873e-06
7:90831537 T C 0.133582 -5.5747e-06
7:90833184 G A 0.384840 -9.7402e-06
7:90833383 C T 0.111361 -8.0940e-06
7:90833675 C G 0.039747 -2.0747e-05
7:90835404 T C 0.059976 3.7583e-06
7:90835803 A C 0.076034 -1.2618e-05
7:90836775 A G 0.077006 -2.3169e-05
7:90837855 A C 0.044905 -9.2608e-06
7:90840353 A G 0.149606 3.6917e-06
7:90848724 A C 1.736058 2.0482e-05
7:90860351 T C 0.366827 -1.4787e-05
7:90867295 C A 0.082571 -3.3532e-06
7:90868509 G C 0.900640 1.8829e-05
7:90877611 G A 0.395393 7.6411e-06
7:90880142 T C 0.307018 -1.2447e-06
7:90892588 T C 0.078750 1.0905e-05
7:90899543 C T 0.085536 -3.4072e-05
7:90902839 G A 0.093152 -1.3471e-05
7:90905531 T C 0.302843 -1.7039e-06
7:90913400 T C 0.114101 -8.1108e-06
7:90916171 G T 0.535166 -1.8738e-05
7:90922363 G C 0.099217 -4.5965e-06
7:90922544 T C 0.587860 3.8556e-05
7:90922691 A C 0.045887 -4.1417e-06
7:90933528 A G 0.035402 1.4905e-05
7:90940897 T C 0.602942 7.5280e-06
7:90948746 T C 0.046921 -8.8508e-06
7:90950223 T C 0.156426 -3.4892e-06
7:90952035 G A 0.778036 -4.8950e-06
7:90955960 T G 1.545865 6.1878e-06
7:90973079 G C 0.049828 -1.2453e-05
7:90979906 G A 1.548510 -1.7480e-05
7:90981869 G A 0.182649 -1.8182e-05
7:90987058 A G 0.202483 -2.2205e-05
7:90992321 T C 1.483880 -2.6174e-05
7:90996488 T C 0.039873 -1.2854e-06
7:91007723 G A 0.034940 -7.9322e-06
7:91013489 G A 1.126405 -1.9344e-05
7:91015499 G A 0.128554 -1.9920e-05
7:91017337 G A 0.196683 1.4805e-05
7:91027924 C T 0.051450 4.5830e-06
7:91029468 G A 1.818772 5.0977e-06
7:91039086 C T 0.065562 -2.8518e-05
7:91047120 G A 1.355720 7.3812e-06
7:91048548 A G 0.357804 -1.3756e-05
7:91053605 T C 0.099747 -1.1611e-05
7:91075568 C A 0.143646 -6.1375e-06
7:91097689 C T 1.363390 -3.4606e-05
7:91101333 T C 0.276494 -1.0731e-05
7:91114281 G A 1.380308 5.7288e-06
7:91116723 C T 1.413639 -3.1659e-06
7:91134689 T C 0.356410 -1.5576e-05
7:91142400 T C 0.733638 -2.9099e-05
7:91147764 A G 0.611407 1.1403e-05
7:91151588 T C 0.075813 1.5066e-05
7:91151632 C T 0.075020 -1.0464e-05
7:91165735 G T 0.469383 -1.7159e-05
7:91168595 C T 0.502871 -1.0604e-05
7:91169081 T C 0.205495 -8.3216e-06
7:91178624 T C 0.618880 2.7511e-08
7:91181056 C T 0.405038 -1.8128e-05
7:91181705 T C 1.024071 -1.3545e-05
7:91182927 C A 0.246786 -7.5522e-06
7:91183201 T C 0.245022 4.1076e-06
7:91183349 T C 0.103715 -2.3050e-05
7:91184277 A G 0.654541 1.9728e-05
7:91185617 A G 1.682419 -7.3096e-06
7:91187760 C A 0.184638 -2.6564e-05
7:91189390 C T 0.020814 3.9939e-06
7:91189487 T C 0.419045 -2.5936e-05
7:91190424 A G 1.099438 1.1078e-05
7:91190873 C T 0.050430 -1.4611e-05
7:91194817 G A 0.090690 7.4011e-06
7:91240297 T C 0.786104 -3.6872e-06
7:91246567 A G 0.024278 -4.1412e-06
7:91250504 C T 0.347645 -1.6046e-05
7:91258859 A G 0.165361 -2.4574e-06
7:91268012 G T 0.051545 1.3984e-05
7:91274029 G A 0.410131 8.8712e-08
7:91282288 A G 0.214206 9.4711e-07
7:91287769 G A 0.344915 7.4336e-07
7:91292457 A G 0.023642 1.4566e-06
7:91302894 A G 0.184627 1.0123e-05
7:91312958 C A 0.022724 -1.1870e-05
7:91315126 T C 0.020946 -2.0589e-08
7:91316050 A G 0.171711 -6.3565e-06
7:91320854 T C 1.468989 -1.2825e-05
7:91321615 C T 1.451717 -1.3396e-05
7:91328691 C A 0.133875 2.4209e-06
7:91329311 A G 0.208154 -1.5693e-05
7:91339677 A G 0.048566 1.2036e-05
7:91355279 T C 0.212360 8.7441e-06
7:91361712 C T 0.202340 -1.5776e-05
7:91361756 A G 0.104504 1.4471e-05
7:91377244 G A 0.088310 -1.5206e-05
7:91396847 A G 0.023350 -2.9180e-06
7:91400387 C G 0.176090 -9.0849e-06
7:91406778 C T 0.084152 -1.6812e-05
7:91416690 A C 0.035555 -1.2707e-05
7:91443117 T C 0.064665 1.2164e-05
7:91457858 A G 0.171392 -1.3269e-06
7:91464218 T G 0.934428 -2.5995e-06
7:91470573 G A 0.041967 -2.1243e-07
7:91486751 A G 1.213227 1.4159e-05
7:91510993 T C 0.087603 -1.8342e-05
7:91519682 C T 0.062717 1.4202e-05
7:91526894 A G 0.106210 1.0216e-05
7:91531024 C T 1.029225 1.6648e-05
7:91540982 C T 0.186548 -1.8277e-06
7:91561709 T C 0.044463 1.7835e-06
7:91584356 G A 0.767561 -2.0181e-05
7:91606944 A G 1.813047 -1.4204e-05
7:91627234 C T 1.850551 -1.0334e-05
7:91655131 A G 0.025839 -1.9915e-06
7:91662029 G A 0.159567 1.3969e-05
7:91667577 T C 0.044694 1.5214e-06
7:91702274 A G 0.262619 -3.0531e-05
7:91708898 G A 0.281233 5.4695e-06
7:91715662 T C 0.773249 -2.3917e-05
7:91718874 G A 0.041304 2.0159e-05
7:91726927 C A 0.774242 -2.3369e-05
7:91729127 G A 0.022500 -2.2413e-05
7:91735996 G A 0.149201 6.9005e-06
7:91738788 G C 0.174040 5.9041e-06
7:91742728 G C 0.771246 -1.8543e-05
7:91758970 A G 0.076992 9.4207e-06
7:91779971 G T 0.784856 -2.8789e-05
7:91793212 A G 0.071121 -1.0279e-05
7:91794308 A G 0.050481 4.7533e-06
7:91824234 G C 0.042515 -9.5214e-06
7:91825168 C A 0.636392 1.4965e-05
7:91863363 G A 0.053027 -1.1492e-05
7:91917786 A G 0.066888 -4.3128e-06
7:91925367 A G 0.175533 7.7782e-06
7:91934701 T C 0.044810 6.9998e-06
7:91946016 A G 1.861022 -2.9777e-05
7:91946678 A G 0.032285 -1.0514e-05
7:91983446 A G 0.027158 -6.8855e-06
7:92027537 G C 0.171025 1.0800e-05
7:92028039 A C 1.101067 1.6554e-05
7:92029156 A G 0.062319 -1.1795e-05
7:92045139 T C 1.171096 1.1612e-05
7:92045281 T G 0.036324 8.1446e-06
7:92045518 G A 0.022796 7.7976e-06
7:92049537 A G 0.051616 -9.2503e-06
7:92051544 G A 0.036164 4.2093e-06
7:92051773 T C 0.022629 1.0507e-05
7:92056778 A G 0.153791 -5.7182e-06
7:92056974 C T 0.058909 6.7474e-06
7:92057299 G A 0.376146 2.5589e-05
7:92057320 C T 0.269055 -9.0744e-06
7:92058506 T C 0.435670 1.0202e-05
7:92059842 T C 0.252797 1.6956e-05
7:92061105 A G 0.034654 1.1327e-05
7:92062621 T G 0.073463 2.6859e-05
7:92085763 T C 0.037823 -2.6890e-05
7:92090541 C A 0.146073 1.0692e-05
7:92114873 T C 0.024166 -2.1198e-05
7:92115316 G A 0.043650 4.0977e-05
7:92116240 C G 0.156980 3.2538e-05
7:92132493 C T 0.079117 -8.0628e-06
7:92136447 G A 0.038557 -1.9687e-05
7:92147374 T C 0.034212 -4.0689e-06
7:92158154 A G 0.032672 7.9846e-06
7:92158475 A G 0.034790 1.1445e-05
7:92162042 C T 0.147104 8.3655e-07
7:92164318 T C 0.053982 1.5115e-05
7:92169872 T C 0.269756 1.0905e-05
7:92176640 A G 0.945984 -2.1382e-05
7:92176734 A G 0.045265 6.5989e-06
7:92196737 T C 0.035916 -2.1293e-05
7:92198825 G A 0.155246 5.6221e-06
7:92199548 C T 0.089664 -3.9179e-06
7:92203716 C T 0.352619 1.3385e-05
7:92205762 C T 0.159897 2.5977e-05
7:92228400 C T 1.605158 -2.8331e-05
7:92236421 A G 0.153101 4.3587e-06
7:92246744 G C 0.492403 1.2964e-05
7:92247112 T C 0.985340 2.5129e-05
7:92247539 G A 0.108468 -2.4044e-06
7:92250374 A T 1.033706 1.5889e-05
7:92264410 C T 0.644804 1.0903e-05
7:92301556 T C 0.137706 -1.3619e-05
7:92301890 C T 0.341546 1.9642e-05
7:92318188 G C 0.027817 -1.0249e-05
7:92326346 T C 0.035331 -1.2118e-05
7:92326468 T C 0.141497 -2.1432e-05
7:92345081 A T 1.808457 -1.5593e-05
7:92345357 A G 0.107417 4.2483e-06
7:92353017 T C 0.108254 -2.5573e-06
7:92360397 C T 0.142347 -9.7201e-06
7:92374952 T G 0.020732 1.4735e-06
7:92376884 T C 0.057596 1.3432e-05
7:92380248 T C 0.021075 -1.4766e-05
7:92389303 C T 0.068455 2.3074e-06
7:92389962 A G 0.056859 -5.7735e-06
7:92391481 G A 0.180425 2.6643e-05
7:92408370 T C 0.188299 -1.4797e-05
7:92429310 T C 0.162257 -1.8551e-05
7:92446269 T C 0.177345 -3.1366e-06
7:92461652 T C 0.041981 1.2395e-05
7:92464056 T C 0.036035 3.9424e-06
7:92471221 C T 0.318332 1.3152e-05
7:92474495 C T 0.042607 -3.2015e-05
7:92474811 T C 0.028096 -5.8810e-06
7:92484093 G A 0.294115 1.4550e-05
7:92486617 G A 0.033675 3.4324e-06
7:92497783 G C 0.064185 1.6087e-05
7:92498414 G A 1.946099 -3.3755e-05
7:92500845 A G 0.078267 -1.5262e-05
7:92501332 T C 0.036164 1.8346e-06
7:92512226 G A 0.051823 3.8773e-06
7:92529900 T G 0.084343 -8.8236e-06
7:92534024 A G 0.054832 1.8813e-05
7:92543492 C T 0.379794 -2.9199e-05
7:92545319 G A 1.922984 -3.6919e-05
7:92547875 T G 0.387549 -1.5288e-05
7:92548453 C T 0.044313 -1.0178e-05
7:92556911 A G 0.320318 -1.9815e-05
7:92561791 A C 0.241013 1.0232e-05
7:92563344 T C 0.161305 -2.7842e-05
7:92565748 A G 0.068819 4.4647e-06
7:92567447 G T 0.172058 6.2492e-06
7:92576833 G A 0.243924 2.6006e-05
7:92577760 T C 0.155205 5.7061e-06
7:92590745 T G 0.159574 2.4036e-07
7:92595392 T C 0.086678 1.3991e-06
7:92595863 A G 0.217368 -1.9902e-05
7:92597346 C T 0.326057 4.4263e-06
7:92600667 T C 0.054724 -5.8783e-06
7:92604532 T C 0.685537 5.3277e-06
7:92609879 A G 0.076013 2.0254e-05
7:92610094 T G 0.060425 -1.0286e-05
7:92613009 A G 0.048563 -3.8768e-07
7:92615875 T C 0.129333 1.2775e-05
7:92616315 G A 0.083938 -2.9294e-06
7:92621221 A C 0.115672 -3.1754e-06
7:92629201 T C 0.045405 9.1855e-06
7:92635659 T C 0.778576 -1.0338e-06
7:92635973 C A 0.300136 7.3692e-06
7:92637642 C T 0.435368 -4.2137e-06
7:92639612 C T 0.032326 -8.2223e-06
7:92646881 A G 0.928305 -1.0823e-05
7:92648340 T C 0.192362 -1.5829e-05
7:92650743 G T 0.144220 2.4670e-07
7:92653680 A G 0.298341 3.6384e-06
7:92653806 A G 0.061540 3.9730e-06
7:92653884 A G 0.770379 -2.5255e-06
7:92655863 C T 0.129683 -5.5188e-06
7:92656221 T C 0.176036 -1.2036e-05
7:92657985 G A 1.058797 -2.0664e-05
7:92658364 T G 0.041825 2.7144e-05
7:92659226 G A 0.231491 -3.4589e-05
7:92676344 G A 0.081011 -8.5813e-06
7:92676898 C A 0.465861 1.1959e-07
7:92680785 T C 0.033828 -9.5205e-06
7:92681820 G A 0.332118 1.7866e-05
7:92683554 C A 0.103110 1.4109e-07
7:92686834 A G 0.028066 -8.5410e-06
7:92692473 C T 0.081722 -2.4643e-05
7:92704436 A G 0.380634 -1.1935e-05
7:92704795 A G 0.129336 1.6666e-05
7:92707215 A G 0.174037 -2.8733e-06
7:92715803 C G 0.064144 6.3386e-05
7:92722151 A G 0.122319 -2.2658e-05
7:92730678 G A 0.022259 -7.7251e-06
7:92733766 A C 0.184464 -3.5925e-07
7:92733975 A G 0.088249 -2.6303e-05
7:92734051 T C 0.088151 -2.7768e-05
7:92734451 G A 0.583012 -1.7299e-06
7:92734983 G A 0.237297 7.2912e-06
7:92735188 A G 0.044368 2.8030e-05
7:92737088 T C 0.236546 1.1840e-05
7:92746421 A G 1.918632 -1.5319e-06
7:92759462 G A 0.177104 9.7506e-06
7:92760738 G T 0.106707 1.6713e-05
7:92761875 G C 0.060649 -1.0756e-05
7:92764419 G A 0.021283 7.5951e-07
7:92764489 T C 0.215746 -2.4466e-05
7:92764982 T C 0.262160 8.7712e-06
7:92769129 G A 1.654813 2.7010e-05
7:92774815 T C 0.023299 -7.3860e-06
7:92775741 G A 0.121914 1.8373e-05
7:92776185 A C 1.646694 2.9057e-05
7:92776555 G A 0.087736 -6.7818e-06
7:92780610 T C 0.054424 -8.8820e-06
7:92808957 C G 0.053649 4.3518e-06
7:92810213 T C 0.025505 -1.8281e-05
7:92816326 T A 0.020566 -7.8145e-06
7:92818647 T G 0.112259 2.0052e-05
7:92824422 T G 0.043049 -4.2369e-06
7:92827239 A C 1.265489 2.0675e-05
7:92830491 T G 1.077574 1.9022e-05
7:92837069 G A 1.844067 4.5448e-06
7:92839113 T C 0.045092 1.6382e-05
7:92844396 T C 0.044429 3.4561e-05
7:92859533 A G 0.023462 -1.9866e-05
7:92859918 G T 0.047268 1.6009e-07
7:92874304 C T 0.185627 5.0923e-05
7:92906637 T C 1.074096 -1.8214e-05
7:92915647 C T 0.089987 8.9094e-06
7:92936538 T C 0.054639 -4.2791e-06
7:92938116 G A 0.121340 -1.6191e-05
7:92940965 G A 0.027437 -6.2702e-06
7:92943760 C T 0.589291 -6.2570e-06
7:92957554 G A 0.024084 -1.3769e-05
7:92959431 T C 0.182839 1.1894e-06
7:92963242 G A 0.752629 -1.0531e-05
7:92967663 G A 1.235210 -7.7829e-06
7:92985252 C T 0.590913 -4.0774e-05
7:92988398 G T 0.889054 -7.0306e-06
7:92988726 G A 0.178433 9.5065e-07
7:92989084 A G 0.058457 5.5408e-06
7:92990605 C T 0.045959 1.2512e-05
7:92991949 G C 1.088933 -1.5820e-05
7:92992071 A G 1.348965 -2.7782e-05
7:92992989 C T 0.515359 -3.8233e-09
7:93004981 C T 0.301037 6.6831e-06
7:93017391 G A 0.024441 -1.0672e-05
7:93020108 C T 0.107927 1.1682e-05
7:93023568 C T 0.609989 -2.5670e-06
7:93024221 G A 0.070251 -8.2935e-06
7:93029233 A G 0.076958 -1.4565e-05
7:93029551 G T 0.036885 1.4107e-05
7:93050613 G A 0.065705 4.2959e-06
7:93055753 G A 0.509225 -2.7941e-05
7:93059879 T C 0.361517 -2.3834e-05
7:93062090 G A 0.442511 -1.5612e-05
7:93065753 A C 0.186507 -1.9016e-05
7:93068897 A G 0.048546 1.7644e-05
7:93069426 G A 0.597247 6.6785e-06
7:93070309 T G 0.207648 -9.7412e-07
7:93072324 A G 1.245943 -4.9053e-06
7:93079090 T C 0.124583 6.4936e-06
7:93079738 C T 0.410753 -3.0591e-05
7:93081445 C T 0.258818 -3.6170e-05
7:93087152 C T 0.078186 -3.3822e-06
7:93087768 C T 0.036813 9.2843e-06
7:93106237 T C 0.953358 3.2221e-05
7:93109340 C T 0.075187 1.7939e-05
7:93114124 C T 0.033723 -8.9804e-06
7:93116299 G A 0.991742 3.3886e-05
7:93125323 G A 0.066654 -2.6208e-05
7:93128417 C A 0.070791 -4.7232e-06
7:93131392 G C 0.043752 -1.0090e-05
7:93139813 A G 0.676755 -4.4493e-06
7:93141901 A G 0.207828 -3.4302e-05
7:93142186 G A 0.045068 2.5836e-07
7:93147883 A G 1.633292 3.0529e-05
7:93147901 A G 0.106061 -4.9355e-05
7:93160775 T C 0.310145 1.6621e-05
7:93163467 G A 0.053326 -1.3206e-05
7:93168579 C T 0.035552 -4.7672e-06
7:93179990 C A 0.969898 -2.8226e-05
7:93184505 A G 0.201898 3.0405e-05
7:93186318 T C 0.187657 -3.2503e-05
7:93192142 A G 0.065069 -6.5857e-07
7:93192710 C T 0.784468 3.4295e-07
7:93194131 T C 0.422982 -4.5357e-07
7:93195533 G C 0.074324 1.8024e-05
7:93197941 C T 0.198835 1.8698e-06
7:93202612 C T 1.814502 -1.0863e-05
7:93205690 C T 0.050161 -1.2822e-05
7:93206088 G A 0.175135 -6.5492e-05
7:93208879 A G 0.112048 -5.4006e-05
7:93224072 C T 0.079597 2.0286e-05
7:93227150 C A 0.066705 7.2359e-06
7:93231421 G A 0.122689 1.5042e-05
7:93231523 T G 0.040584 -4.9613e-06
7:93239079 C T 0.181683 -4.7630e-06
7:93248951 A G 0.880897 1.6041e-05
7:93249548 C T 0.033638 5.1805e-05
7:93250039 C A 0.065793 -4.0653e-06
7:93256111 G T 0.059983 1.8094e-05
7:93256683 T C 0.174010 -4.4969e-05
7:93262702 A C 0.033611 5.5343e-05
7:93264313 T C 0.039662 -1.6846e-05
7:93297506 G T 1.021113 -7.2787e-06
7:93306512 G A 0.225939 -4.6001e-05
7:93314127 G T 0.877749 1.5327e-05
7:93321424 T C 0.990987 1.1959e-06
7:93321682 A C 0.020052 -2.1475e-05
7:93322340 T C 0.037174 -2.8161e-06
7:93324743 G A 0.084656 -1.4331e-05
7:93326060 C T 0.590929 -3.9813e-05
7:93334446 C T 0.482431 -5.7446e-05
7:93340553 A C 0.523018 5.2629e-05
7:93340580 T C 0.945888 1.5098e-05
7:93342846 T C 0.062999 -1.4287e-05
7:93350296 T C 0.056049 -2.4733e-05
7:93351671 G A 0.535792 1.9622e-05
7:93352716 G A 0.728021 1.5343e-05
7:93353978 T C 1.825321 -1.1947e-05
7:93357119 C T 0.076472 7.4003e-05
7:93360467 A G 0.056090 -1.0092e-05
7:93366262 T C 0.070941 -1.1205e-05
7:93385802 A G 0.044779 5.9673e-06
7:93386294 T G 1.555732 9.8353e-06
7:93387032 A G 0.434657 4.9457e-05
7:93389997 G A 0.033223 -1.3307e-05
7:93394122 A G 0.110821 -1.5836e-06
7:93400734 T G 0.230736 -2.6472e-05
7:93403063 A G 0.362142 5.6702e-06
7:93403501 C T 0.179089 -2.3391e-05
7:93404813 C G 0.182550 3.0897e-05
7:93407675 C A 0.461754 -5.4207e-05
7:93408605 T C 1.002693 2.4131e-05
7:93414680 T G 1.362540 3.2653e-05
7:93428979 T C 0.111283 -1.4910e-05
7:93454125 G A 0.034236 6.4780e-06
7:93455796 A G 0.181041 -4.5301e-05
7:93460205 C T 0.239633 1.9614e-05
7:93461176 G A 1.829614 -2.2699e-05
7:93477437 G C 0.172527 3.2247e-06
7:93484426 T C 0.589172 4.9600e-06
7:93485238 T C 0.038027 -1.5219e-05
7:93489344 A G 0.109566 1.8158e-05
7:93493856 A G 0.060612 1.8034e-05
7:93493938 T C 0.024690 4.7505e-06
7:93496891 C T 0.034294 5.5773e-06
7:93521261 C G 0.486392 3.7398e-06
7:93523068 C G 0.041121 -1.8052e-05
7:93526346 T C 0.079022 -8.2055e-06
7:93528213 G A 0.059425 -1.0286e-06
7:93528958 A C 0.061234 3.6512e-05
7:93529615 G C 0.809923 6.1210e-06
7:93533816 G T 0.203833 4.1904e-05
7:93533839 C T 1.581359 1.6450e-05
7:93535185 A C 0.904526 1.9472e-06
7:93535234 A G 0.043511 1.1134e-05
7:93535408 G A 0.044177 8.9995e-06
7:93538295 G A 1.596567 2.1992e-05
7:93541815 C T 0.034831 -4.9072e-06
7:93544356 C T 0.112381 -9.1116e-06
7:93550447 T C 1.310237 1.4943e-05
7:93553341 G A 1.234000 -5.1947e-06
7:93553357 G A 0.038632 4.6957e-06
7:93553527 T C 0.136336 -7.5873e-06
7:93555936 A G 0.044504 7.5651e-06
7:93560913 A C 0.960773 2.3169e-05
7:93565308 G A 0.072049 1.9811e-05
7:93572185 T C 0.061686 1.1672e-05
7:93574469 A G 1.849473 -6.5007e-05
7:93574500 A G 0.117865 2.9592e-05
7:93574709 T C 0.596706 -1.0304e-04
7:93575810 A C 0.397990 -8.5413e-06
7:93576723 T C 0.093981 -8.0011e-06
7:93578679 G A 1.840062 -2.2533e-05
7:93583607 T C 0.107023 2.1206e-06
7:93583867 G A 0.182686 -1.2103e-05
7:93585293 C G 0.554531 -9.7983e-06
7:93585663 C T 0.119602 -6.6106e-06
7:93587786 T C 0.046431 4.8816e-06
7:93592021 A C 0.045221 -1.2502e-05
7:93598963 A C 0.083296 -3.9469e-06
7:93601225 A G 0.032982 -1.4528e-05
7:93601541 A G 0.112640 5.6894e-06
7:93607010 C T 0.623235 -2.6002e-05
7:93609116 A T 0.149806 1.3057e-05
7:93611910 A G 0.252284 -2.6717e-06
7:93612594 T C 0.043089 4.1252e-07
7:93614376 G C 0.021150 -1.3721e-05
7:93629767 G A 0.048084 1.0884e-05
7:93633010 A C 0.778872 -1.8504e-05
7:93635018 C T 0.743609 -1.4264e-05
7:93653661 T C 0.034559 -1.1897e-05
7:93654999 G A 0.024377 -1.3768e-05
7:93662801 G A 1.172769 -3.1838e-05
7:93668913 C T 0.849677 -1.0121e-05
7:93677303 T C 0.052976 2.7610e-05
7:93682230 C T 0.292531 -1.0153e-05
7:93682431 T C 0.037646 1.4660e-05
7:93683616 A G 1.476356 5.9855e-06
7:93688583 T C 0.647007 2.5508e-05
7:93688923 G A 0.055166 1.6980e-05
7:93691744 A G 0.789095 1.7240e-05
7:93691807 A G 0.117675 1.9735e-05
7:93694900 T C 0.341332 9.5720e-06
7:93697251 T C 0.074347 -1.4174e-06
7:93699151 G A 0.045813 1.6375e-05
7:93707220 G T 0.652378 1.0949e-05
7:93718221 T C 0.174812 -2.0837e-05
7:93723798 G C 0.992092 -2.6085e-05
7:93731849 C T 0.020651 -1.6729e-06
7:93737526 T C 0.201722 -7.1420e-06
7:93739638 T G 0.044306 3.2712e-06
7:93741234 C A 1.830209 -2.0324e-05
7:93750657 G A 0.041491 3.3471e-05
7:93751148 A G 0.090374 -4.6471e-06
7:93752759 T C 0.078872 3.4837e-06
7:93760674 G T 0.065919 -4.0943e-06
7:93764389 C T 0.059385 -8.1206e-06
7:93768358 C G 0.106336 1.3552e-05
7:93768956 T G 0.023224 1.4580e-05
7:93779420 G A 0.046329 1.1809e-05
7:93781222 C T 0.039367 1.1565e-05
7:93784775 T C 0.063757 2.6468e-05
7:93795068 C T 0.075643 -1.6970e-05
7:93798957 A G 0.040383 9.3520e-07
7:93803639 C T 0.326978 -4.3283e-05
7:93806506 A G 0.126929 3.5782e-05
7:93812586 C A 0.108043 -7.7861e-06
7:93834663 A G 0.077604 1.4184e-06
7:93835631 A G 0.079036 -3.9526e-06
7:93840697 T C 0.024152 -5.0254e-06
7:93847704 T C 0.025675 5.1038e-06
7:93861725 C T 0.470093 2.5188e-05
7:93867711 G A 0.045527 -4.7772e-06
7:93883048 G A 1.967793 4.5248e-07
7:93885667 G C 0.070159 -1.4969e-05
7:93892225 G C 0.089857 1.6275e-05
7:93892580 T C 0.127963 -3.0232e-05
7:93897047 T C 0.092448 -1.6487e-05
7:93913205 A G 0.039798 -1.2746e-05
7:93915961 A G 0.117498 1.1460e-05
7:93923378 A G 0.425195 1.7805e-05
7:93924018 T C 0.023666 1.8223e-05
7:93927711 C T 0.056029 -7.8700e-06
7:93927805 C T 0.025390 -6.3741e-06
7:93928720 C G 0.581961 -3.7286e-06
7:93930713 T C 0.849163 1.9857e-05
7:93933869 A G 0.025223 7.7873e-06
7:93935549 A G 0.059198 6.4419e-06
7:93935994 A C 0.056352 6.4287e-06
7:93939277 T C 0.591515 1.7999e-05
7:93943820 G A 0.161247 -2.3922e-05
7:93944355 A G 0.038078 3.2207e-05
7:93956047 C T 0.030224 2.0133e-05
7:93956536 T C 0.049471 -1.8208e-05
7:93959918 A C 0.731492 -6.7575e-06
7:93960064 A G 0.035406 1.4089e-06
7:93963296 C T 0.173088 -1.6454e-05
7:93964934 C T 0.066055 -1.9319e-05
7:93966269 T C 0.078121 3.5722e-05
7:93966943 G A 0.020569 -2.2581e-06
7:93970453 G A 0.024166 1.5505e-05
7:93972820 G A 0.219404 -8.4427e-06
7:93975630 G C 0.117576 1.6189e-05
7:93984077 T G 0.093257 2.5148e-06
7:93997824 T C 0.037605 1.1348e-05
7:94002286 T C 0.194409 4.5102e-05
7:94006668 C A 0.221039 1.6598e-05
7:94008366 G A 0.082031 -6.0539e-06
7:94008398 C A 0.095450 -7.0170e-06
7:94008535 G A 0.222093 1.7883e-05
7:94009634 C T 0.629266 3.2870e-06
7:94010623 T C 0.311856 -5.7782e-06
7:94013702 C T 0.019826 9.2748e-06
7:94016769 C A 0.038204 7.5266e-06
7:94028924 G A 0.728123 -2.5107e-05
7:94034848 G A 0.407380 -5.5831e-06
7:94039187 G A 0.411895 -1.3238e-05
7:94043239 G C 1.516532 2.0590e-05
7:94043274 G A 0.622579 1.3090e-05
7:94045154 C T 0.396661 -1.9617e-06
7:94046541 T G 1.017519 1.1251e-05
7:94051795 A C 0.252202 3.5181e-05
7:94054000 C T 1.540392 2.3450e-05
7:94056216 A G 0.254171 -4.9730e-06
7:94061077 A G 0.044585 2.0042e-05
7:94067429 C T 0.024523 -6.1491e-07
7:94080342 G T 1.794722 -6.1887e-06
7:94081166 A G 0.024550 -7.1757e-06
7:94085859 C T 0.089140 5.0584e-06
7:94089179 T C 0.133555 2.6128e-06
7:94090226 A G 0.220506 -7.1070e-06
7:94093100 T C 0.022031 2.1270e-06
7:94098600 T C 0.024275 2.3782e-06
7:94103352 C T 0.600109 1.2917e-05
7:94104967 A G 0.085608 -8.6282e-06
7:94105117 C T 0.041967 -9.8490e-06
7:94113327 A G 0.032241 7.7902e-06
7:94114923 G A 0.211071 2.5518e-05
7:94141226 G A 1.166928 1.5407e-05
7:94145318 A G 1.645803 6.8710e-06
7:94146791 G A 0.140960 -2.1714e-05
7:94178761 T C 1.451170 1.0035e-05
7:94182823 A C 0.034767 -8.3345e-06
7:94196529 T A 1.962095 7.7344e-06
7:94254767 C T 0.033029 -1.5355e-05
7:94260714 T C 0.026192 3.4643e-06
7:94262072 A G 1.409818 -1.4288e-05
7:94264912 T C 0.026872 -3.8149e-06
7:94289893 T C 0.035576 -4.4151e-06
7:94290058 T A 0.135497 -1.9466e-05
7:94294682 A C 0.246729 -1.5739e-05
7:94294982 T C 0.071729 -6.1709e-07
7:94295183 A T 0.302618 1.2023e-05
7:94314873 A G 1.425236 4.2611e-06
7:94316153 C A 0.070332 -7.1852e-06
7:94316261 G T 0.053571 1.4036e-05
7:94326425 A G 0.157745 -5.7902e-06
7:94332223 G T 0.171691 -7.4714e-06
7:94333346 C T 0.029391 6.2681e-06
7:94337152 G A 0.171776 1.6025e-06
7:94368896 G A 0.832141 1.4124e-05
7:94371679 G A 0.030133 3.5934e-06
7:94373747 T C 0.097990 2.4232e-05
7:94375808 T C 0.953881 7.0329e-06
7:94375861 G A 1.769499 -1.9123e-06
7:94397027 A C 0.028270 -5.9730e-06
7:94407605 T C 0.041032 1.4588e-05
7:94410184 G T 0.460023 1.3967e-05
7:94430452 T C 0.028559 5.2397e-07
7:94430542 A G 0.048502 2.3408e-05
7:94443110 C T 0.020117 3.3534e-06
7:94444750 G A 0.880697 1.1982e-05
7:94453131 C A 0.098986 1.2452e-06
7:94457581 A G 0.172558 -5.4930e-06
7:94463740 G A 0.040104 2.4595e-06
7:94481182 T C 1.078883 1.0587e-05
7:94484052 C T 0.053408 -7.3613e-06
7:94529872 T C 0.174207 -1.0005e-06
7:94531268 G A 0.052830 3.2622e-06
7:94532245 A G 0.090190 1.3323e-05
7:94536054 C A 0.048543 2.3607e-05
7:94539275 C A 0.028963 -3.2488e-07
7:94540416 G A 0.078747 8.7600e-06
7:94540527 A G 0.165466 -2.3943e-06
7:94552174 G A 0.032394 -2.2395e-06
7:94554975 C A 0.126293 1.4574e-06
7:94555425 T C 0.055356 -7.5807e-06
7:94561983 A C 0.166156 -2.8782e-06
7:94600834 A G 0.389337 -1.7024e-05
7:94607015 C T 0.044184 6.9768e-06
7:94618043 C T 0.910323 -1.3175e-05
7:94623204 G A 0.073025 1.4192e-05
7:94632949 G A 1.128493 -1.8487e-05
7:94665993 T C 0.132974 3.6132e-07
7:94669145 G A 0.094899 -3.1847e-06
7:94682008 G C 0.037949 -5.3787e-07
7:94683775 T G 0.035103 -1.0228e-05
7:94684779 G A 0.055308 5.5752e-06
7:94689445 G A 0.070302 4.0129e-05
7:94695042 T C 0.176145 -3.1140e-06
7:94722785 A C 0.342529 2.9542e-05
7:94726779 T C 0.042392 4.0543e-06
7:94731554 C G 0.965917 -2.1948e-05
7:94733521 A G 0.599729 4.1072e-05
7:94738411 G A 0.123635 -9.9010e-06
7:94739551 T C 0.238943 -7.1633e-06
7:94749766 A G 0.188989 6.7840e-06
7:94805063 T C 0.021256 -2.0060e-06
7:94811709 G A 0.027168 1.3433e-05
7:94820252 C A 0.090588 1.8917e-05
7:94822150 G T 0.038976 -1.1714e-05
7:94851296 A G 0.035790 -2.1420e-05
7:94867817 T C 0.911649 -4.5746e-06
7:94873213 T G 1.095015 1.7867e-06
7:94897801 C T 0.865272 -1.6850e-06
7:94899869 A G 0.081470 -5.5261e-06
7:94900322 G A 0.035158 -1.1996e-05
7:94900678 A G 1.716536 2.3591e-05
7:94903039 C T 0.983762 2.6871e-05
7:94903420 A G 0.116039 1.6790e-05
7:94903477 A G 0.025794 -1.6212e-06
7:94909495 A G 0.816926 2.8410e-06
7:94913407 C T 0.023955 6.3950e-06
7:94914857 T C 0.708730 -7.9598e-06
7:94923856 A G 1.242775 2.1114e-05
7:94925820 G A 1.468054 3.5970e-05
7:94930391 C A 1.284599 1.5525e-05
7:94934823 C G 0.052265 2.1535e-05
7:94937446 C T 0.575600 -1.5712e-05
7:94946084 T A 0.723632 8.2624e-06
7:94951569 C T 0.236546 1.1551e-05
7:94961588 A C 0.027498 -5.9376e-06
7:94967643 A G 0.048104 -1.6491e-06
7:94972361 T C 0.191719 2.4856e-05
7:94974185 G A 0.069336 -1.0890e-05
7:94977004 T C 0.157126 4.5530e-06
7:94979963 T C 0.033825 -1.7395e-05
7:94996913 G T 0.924901 1.2267e-05
7:95026160 C G 0.399394 4.4168e-05
7:95026408 A G 0.530070 -3.2316e-05
7:95041016 C G 0.478807 -4.8798e-05
7:95047830 T C 0.851574 3.0301e-06
7:95060313 G A 0.678509 -1.5605e-05
7:95062726 G C 0.064063 -2.3683e-05
7:95063702 G T 0.265584 -1.1331e-05
7:95067959 C A 0.058314 1.2644e-05
7:95071253 T C 0.638385 -1.4974e-05
7:95076247 G A 0.656802 2.8454e-05
7:95079060 T C 1.318594 4.8502e-06
7:95080037 A T 0.633224 1.1072e-05
7:95082010 C T 1.063471 -3.1287e-05
7:95085431 C A 0.177838 -7.7761e-06
7:95085642 C T 1.809906 -9.8192e-06
7:95088489 T C 0.606120 3.4966e-06
7:95098256 A G 0.026760 6.5458e-06
7:95101638 T C 0.097249 -1.1512e-05
7:95110894 G T 0.470454 -2.9897e-05
7:95113420 T G 0.084564 4.6609e-06
7:95121019 C T 1.237685 -9.3650e-06
7:95124013 C G 0.034753 -7.4740e-06
7:95124329 A G 0.156259 1.0847e-05
7:95124519 A G 0.181731 -8.8519e-07
7:95126521 C T 0.042685 9.0290e-07
7:95128676 T G 0.555793 1.4882e-05
7:95134718 A G 0.062264 1.8812e-05
7:95142065 G A 0.266284 -3.3343e-06
7:95142470 T C 0.030221 1.3303e-05
7:95146389 A G 0.021062 6.8792e-06
7:95147376 A G 0.159380 1.7412e-05
7:95161325 A G 0.033475 7.5253e-06
7:95161653 T C 0.390242 -5.0584e-05
7:95161829 T C 1.316061 -1.8179e-05
7:95166566 A C 0.254592 -4.9875e-06
7:95167434 C T 0.056644 1.5379e-05
7:95167543 A G 1.010767 -2.3190e-05
7:95179902 A G 0.023636 -1.1333e-06
7:95180888 T C 0.778672 2.5555e-05
7:95208658 T C 0.023007 8.3042e-07
7:95211149 T C 0.499876 1.2675e-05
7:95216697 T C 0.083241 -1.0342e-05
7:95221269 T C 0.829516 1.6795e-05
7:95225106 G T 0.612774 3.1501e-06
7:95229323 G A 0.045612 -1.9593e-05
7:95230909 C A 0.464079 3.8283e-06
7:95251215 C G 0.119844 -4.4837e-06
7:95252372 A G 0.758936 1.0740e-05
7:95268916 A G 0.137982 -2.9365e-05
7:95276802 C T 0.028790 6.3832e-06
7:95281362 C T 0.049226 -8.0905e-06
7:95291352 T G 0.133416 3.2238e-05
7:95297853 A G 0.190363 5.1265e-06
7:95299593 C T 0.028402 6.1594e-06
7:95305638 T G 1.819123 -2.1243e-06
7:95310076 T C 1.411280 5.1004e-05
7:95320949 T C 1.372298 2.8924e-05
7:95321530 G C 0.084530 -9.6359e-06
7:95323974 A C 0.403868 4.5929e-06
7:95325107 G T 1.951512 -1.2261e-05
7:95348490 C T 0.094695 -1.6573e-05
7:95350860 T C 0.050035 -1.8809e-05
7:95354475 T C 0.182890 5.7232e-06
7:95355175 G A 0.598780 2.0276e-05
7:95378771 A G 1.261851 -2.1263e-05
7:95379077 C T 0.063723 -1.1324e-06
7:95395682 G T 0.026532 9.9608e-06
7:95401044 A G 0.291059 3.9794e-06
7:95401525 T C 0.147250 -7.4116e-06
7:95401698 C T 1.411532 -1.4156e-05
7:95407233 T C 0.096035 -1.9286e-05
7:95417186 C T 0.955639 2.6680e-05
7:95424457 T C 1.258546 2.5752e-05
7:95435685 G A 0.041502 -1.5793e-05
7:95441451 C T 0.197795 4.6503e-05
7:95448504 A G 0.935346 -2.1709e-05
7:95450532 C T 0.205264 -4.4633e-06
7:95452660 T C 0.694591 -9.2439e-06
7:95489182 G A 1.674821 2.1853e-05
7:95491046 C T 0.099152 -5.6151e-05
7:95496865 C A 1.266995 -1.2845e-05
7:95513393 T C 0.030330 4.1125e-06
7:95526299 C A 0.109467 3.2378e-05
7:95526900 A G 1.957390 2.1958e-05
7:95532941 C A 0.251390 3.4211e-05
7:95546119 G A 0.091629 5.5582e-06
7:95546753 C A 0.273458 2.9509e-06
7:95550281 G A 1.844003 -1.0757e-05
7:95553445 T C 1.154063 3.5340e-05
7:95558393 G A 0.023670 4.2121e-06
7:95559094 G A 0.633237 -1.6501e-05
7:95559291 C T 1.519823 1.4262e-05
7:95559709 C G 0.085431 2.0026e-05
7:95561176 C T 0.025815 -1.0300e-05
7:95576363 G A 1.934761 -1.9842e-05
7:95577088 A G 0.044480 1.6454e-05
7:95577825 G A 0.492056 5.6534e-06
7:95582068 G A 0.051028 6.6535e-07
7:95583806 T C 0.022860 -1.1538e-05
7:95590357 T C 0.113262 6.9438e-06
7:95593314 A C 0.024234 1.2034e-05
7:95594663 C G 0.047567 -1.7586e-06
7:95595519 T G 0.031656 4.9355e-06
7:95597431 T C 0.947310 -1.0991e-05
7:95600368 G T 0.128279 -8.1900e-06
7:95604331 A C 0.080307 -2.2945e-06
7:95612737 C T 0.196003 -1.5880e-05
7:95614396 A G 0.337619 1.1284e-06
7:95616957 T G 1.215107 -9.2176e-06
7:95623885 G T 0.287336 -5.4312e-06
7:95627771 A G 1.257176 -2.5038e-05
7:95628799 T C 0.029997 -1.2839e-05
7:95631196 G T 0.282719 -1.2231e-05
7:95637097 G A 0.584015 -2.3415e-05
7:95644062 G A 0.273937 -2.9855e-05
7:95644758 A G 0.022282 2.6226e-05
7:95645510 C T 0.326114 8.9031e-06
7:95655412 A G 0.135809 -1.2679e-05
7:95663709 T C 0.187684 -5.5138e-07
7:95665963 A G 0.429061 -9.0055e-05
7:95666462 A G 1.117488 -4.1309e-05
7:95686813 C T 0.137179 -2.9280e-06
7:95692557 A G 0.327036 4.3194e-06
7:95696930 C T 0.058222 -7.4051e-06
7:95703904 T C 0.073596 -1.0810e-05
7:95709602 T C 1.033060 -1.4290e-05
7:95710662 T C 0.680202 1.4205e-05
7:95716625 C A 1.706279 -7.2224e-07
7:95717140 A G 0.112517 -1.0999e-05
7:95727967 C T 0.745969 1.7035e-05
7:95738346 C T 0.390888 1.6634e-05
7:95752916 G A 1.926285 1.0806e-05
7:95753106 T C 0.097181 6.4826e-05
7:95754924 C T 0.266961 -4.4377e-06
7:95761622 A G 0.044357 -1.5901e-05
7:95768414 A G 0.788613 -1.7126e-05
7:95772874 A G 0.037228 -2.6947e-06
7:95789633 G A 0.046006 8.3036e-06
7:95809936 T C 0.084329 -2.2698e-05
7:95813831 T C 0.712100 2.2441e-06
7:95814193 C A 0.030680 -1.4777e-05
7:95825835 A G 0.155331 -3.0500e-05
7:95826453 C A 0.279190 -3.6091e-07
7:95838331 C A 0.137332 9.2985e-07
7:95841440 A G 0.075136 3.6407e-06
7:95842072 T C 0.035974 -9.3424e-06
7:95852221 C T 0.031129 1.9942e-07
7:95853837 A G 0.332618 8.5049e-06
7:95863737 G A 0.216592 -1.2502e-05
7:95870899 A G 0.155538 -2.3411e-05
7:95874976 C T 0.037265 -2.6904e-06
7:95876687 C T 0.067408 -2.0214e-06
7:95880898 C T 0.094542 -3.2831e-05
7:95915850 C T 0.120357 -1.6478e-05
7:95931975 G T 1.356652 5.0547e-06
7:95936254 A G 0.057416 3.8301e-06
7:95937098 G A 0.380722 -6.8146e-06
7:95956865 T C 0.151945 1.2447e-05
7:95964625 A C 0.029844 -9.3808e-06
7:95974025 C G 1.646252 8.3673e-06
7:95987951 T C 0.031394 -4.8063e-06
7:95988621 G C 1.403624 -3.2365e-05
7:96005370 C G 0.032207 -2.0168e-06
7:96007371 T C 1.617571 1.1264e-05
7:96011048 T C 1.341121 -2.8873e-05
7:96016272 G T 0.169801 8.7141e-06
7:96020434 T C 0.080545 2.7410e-05
7:96020631 C G 0.053670 1.1300e-05
7:96020947 G A 0.099190 1.6730e-06
7:96027768 T C 1.411861 -1.2150e-05
7:96032885 G A 0.198818 3.4039e-05
7:96034558 T C 0.062026 7.3346e-06
7:96044406 A G 1.881860 -2.3597e-07
7:96048082 G C 0.027556 -1.1308e-06
7:96048973 C T 0.860383 -1.6506e-05
7:96056265 G A 0.716778 1.6997e-05
7:96059724 T C 1.627230 -7.3764e-06
7:96065364 A G 1.600806 -4.7738e-06
7:96075198 T C 0.074429 1.7826e-05
7:96075716 A T 0.122890 5.7100e-08
7:96080962 A G 0.469927 -7.6819e-06
7:96088764 G A 0.029854 1.4455e-05
7:96094668 C T 0.355465 1.2353e-05
7:96103328 G A 0.031255 1.5427e-05
7:96103809 G A 0.767813 1.3713e-05
7:96104663 A G 0.112391 -3.6610e-05
7:96109466 A G 0.034274 4.2210e-06
7:96111486 T G 0.098744 1.4651e-05
7:96117443 A G 0.077098 -1.7672e-05
7:96123993 C T 0.806941 9.1410e-06
7:96129119 G A 0.270966 8.6738e-06
7:96130748 C T 0.343855 -1.4992e-05
7:96132999 A C 0.046540 3.6647e-07
7:96133531 C T 1.327413 1.6250e-05
7:96136458 A G 0.225320 4.5278e-06
7:96155331 T C 0.264622 2.0670e-05
7:96155495 G A 0.080637 3.9296e-06
7:96155852 T C 0.047608 -1.1148e-05
7:96158144 T C 0.056784 2.4445e-06
7:96158339 A G 1.905335 -9.0393e-06
7:96168217 C T 0.534632 -4.6123e-06
7:96176457 T C 0.112201 -2.6483e-05
7:96215832 T C 1.379740 3.0527e-06
7:96217380 A G 0.020433 -6.1706e-06
7:96223464 A G 0.045972 2.3014e-06
7:96225178 A G 0.033121 -2.1659e-06
7:96231714 A C 1.405905 -3.2644e-07
7:96234579 A G 0.034522 1.4982e-05
7:96271293 A G 0.476999 8.2403e-06
7:96275178 A G 0.051470 -2.1091e-05
7:96276767 G A 0.334492 1.2043e-05
7:96287360 T C 0.045469 -8.6488e-06
7:96300536 G C 0.134548 -2.3944e-05
7:96309021 G A 1.903112 2.9088e-05
7:96310595 C T 0.218160 6.5088e-06
7:96322959 T C 0.117831 1.9755e-05
7:96331830 G C 0.098289 2.4181e-07
7:96334616 C T 0.863021 5.0458e-06
7:96339061 T C 0.059449 1.3337e-05
7:96345981 A G 0.043715 1.3597e-05
7:96346726 T C 0.100101 4.2277e-06
7:96350842 G A 0.117120 -2.8870e-05
7:96355530 G A 0.161478 2.4118e-06
7:96365273 T C 0.200661 4.0681e-05
7:96365423 T C 0.146481 -7.6544e-06
7:96368463 T C 0.155467 2.8304e-06
7:96375057 C T 1.494123 2.1866e-05
7:96375984 A G 1.863892 1.1654e-06
7:96377152 A G 0.088433 1.0626e-05
7:96394890 A G 1.921909 1.2814e-05
7:96397985 G A 0.189044 -1.0591e-05
7:96398079 G A 1.966107 1.2701e-05
7:96399494 T C 1.597611 1.6972e-05
7:96405380 T G 0.115937 -1.5557e-05
7:96413735 A G 0.576192 -7.8989e-06
7:96414506 A G 1.173721 9.4448e-06
7:96420684 A C 1.164874 4.0462e-06
7:96423501 A G 0.040641 -9.5841e-06
7:96425441 T C 1.531304 3.8245e-06
7:96433908 T C 0.213376 -1.0744e-05
7:96438694 T C 0.115125 -8.3980e-06
7:96440249 A C 0.192804 2.3537e-06
7:96446634 A G 0.043406 1.1346e-06
7:96453085 C G 1.581404 1.0362e-05
7:96455967 T C 0.053183 -4.5762e-06
7:96459676 A G 0.210282 -8.6755e-07
7:96460220 C T 1.166207 -7.5056e-06
7:96461802 C G 0.117426 7.0511e-06
7:96468009 A G 1.627696 1.0099e-05
7:96475637 C A 0.462393 1.3432e-05
7:96485332 T C 0.249928 1.4034e-05
7:96501259 A G 0.042073 1.2493e-05
7:96505432 G A 0.023282 -2.4436e-06
7:96517028 G T 0.754036 7.6681e-06
7:96536747 T C 1.890757 5.1242e-06
7:96543180 C T 0.094406 4.3086e-06
7:96553584 G A 1.053965 -6.1282e-06
7:96556338 A G 0.127636 -2.0329e-05
7:96558194 C T 1.900613 1.2862e-05
7:96560984 G A 0.118739 -7.3867e-07
7:96564179 G C 0.042692 1.5048e-05
7:96564854 C T 0.137985 1.1373e-05
7:96564928 T C 0.801127 3.0343e-05
7:96567465 G A 0.058807 7.3535e-07
7:96571034 C G 0.469165 -3.7196e-05
7:96571373 G A 0.596441 3.9847e-06
7:96572376 C T 0.880296 2.3330e-05
7:96573844 T C 0.556242 2.9551e-06
7:96580822 T C 0.052588 1.8041e-05
7:96581811 T C 0.263214 -4.5466e-05
7:96583332 G T 0.286744 -1.7314e-05
7:96585637 C T 0.028776 -9.8115e-08
7:96585747 C T 1.182618 3.5348e-05
7:96594400 G A 0.249452 1.2191e-05
7:96598826 T C 0.115805 9.9279e-06
7:96610654 C T 0.060462 -2.8957e-05
7:96610847 A C 1.742827 1.9477e-05
7:96611052 G A 0.080351 2.6509e-06
7:96618435 C T 0.045826 3.2965e-05
7:96619746 C T 0.178579 1.4729e-05
7:96621052 T C 1.896407 6.8362e-06
7:96621498 C T 0.325417 2.3228e-05
7:96622241 A G 1.034886 -6.7956e-06
7:96623558 G A 0.040108 -3.2778e-05
7:96624030 T C 1.875883 3.9293e-06
7:96624257 A T 0.887238 -4.2116e-05
7:96630107 C A 0.031911 4.8619e-06
7:96630637 G A 0.675014 -3.0137e-05
7:96632151 G A 0.070230 -7.6679e-06
7:96634136 G A 0.035375 -2.6934e-05
7:96642685 G T 0.106363 9.8284e-06
7:96648811 G A 0.449671 2.7786e-05
7:96650216 T G 0.026413 1.7650e-06
7:96651406 G A 1.904312 1.4757e-05
7:96655014 A C 0.064389 1.6001e-06
7:96656572 T G 0.853087 -1.5999e-05
7:96659653 G A 0.737231 -2.8306e-05
7:96667119 T C 0.024618 8.2374e-07
7:96671218 C T 1.352126 2.6447e-07
7:96693047 T C 0.248575 9.7585e-06
7:96707653 A G 0.549044 7.8011e-06
7:96711350 G A 0.147838 -1.4399e-05
7:96712514 C T 0.208321 -1.1637e-06
7:96715879 A G 0.664924 -1.8217e-05
7:96719140 A G 0.592895 -2.6690e-05
7:96733655 A G 0.222501 4.7892e-06
7:96747192 C T 0.054659 -2.3410e-05
7:96748861 C T 0.047472 -1.5632e-05
7:96748915 A G 0.718094 4.1078e-06
7:96750141 G A 0.105581 2.2346e-05
7:96757057 C T 0.648975 -7.9894e-06
7:96764401 T C 0.048379 -1.6270e-05
7:96769866 A G 0.377241 -2.7587e-06
7:96774802 C T 0.110215 -3.0062e-05
7:96777105 G C 0.035725 -1.4502e-05
7:96786625 A C 0.508712 -2.8950e-07
7:96804306 T C 0.216977 4.5335e-06
7:96814901 G T 0.181027 -1.2970e-05
7:96823587 G A 0.074351 -1.0488e-06
7:96832332 C A 0.515005 1.7008e-05
7:96836212 T G 0.206230 1.0266e-06
7:96852491 G A 0.020307 2.0030e-05
7:96857536 T C 0.038704 -2.7731e-05
7:96858689 T C 0.642169 1.4802e-05
7:96883123 A C 0.031204 -8.8833e-06
7:96886936 C T 1.923701 -3.2877e-05
7:96895941 G T 0.377904 -6.2673e-06
7:96896364 C T 0.310319 -6.3090e-06
7:96901716 A C 0.086029 -9.6066e-06
7:96903646 T C 0.020878 1.7053e-05
7:96909677 A G 0.057154 2.1017e-05
7:96913153 T C 0.091867 2.1367e-05
7:96916407 C T 0.341543 4.2740e-07
7:96933588 A G 0.063920 1.7082e-05
7:96934760 C T 0.818565 -7.6731e-07
7:96935106 C T 0.112351 2.0072e-07
7:96935922 T A 0.068642 1.0058e-06
7:96946412 G A 1.195276 3.1858e-06
7:96948320 T C 0.051035 -2.3176e-05
7:96948960 T C 0.661738 -5.9492e-06
7:96968759 T C 0.023336 5.8471e-06
7:96968963 T C 0.032618 -1.2088e-05
7:96969163 A G 1.138267 3.1686e-05
7:96971566 G A 0.436864 -2.1783e-06
7:96974682 T G 0.039951 5.9215e-06
7:96983589 C T 0.492678 -1.8291e-05
7:96986462 G A 0.157374 -2.5382e-05
7:96987573 T C 0.028018 6.7086e-06
7:96988389 C T 0.602455 -1.0756e-05
7:97002754 G T 0.292188 -3.2606e-05
7:97003104 G A 0.427072 4.5932e-05
7:97009382 C T 0.092458 2.9219e-05
7:97017222 G T 0.212859 -1.6317e-05
7:97018885 A G 0.618853 -4.4363e-05
7:97023012 C A 1.037483 -2.7492e-05
7:97023276 G A 0.515977 2.0008e-05
7:97036419 C G 0.224766 2.8109e-05
7:97039751 T C 0.035202 -3.5893e-06
7:97059775 A G 0.024265 2.0443e-05
7:97063101 A G 0.046601 -3.8087e-06
7:97069784 G A 0.394995 -4.7281e-05
7:97074956 C T 0.659419 1.2476e-05
7:97083390 G T 0.237127 -1.4639e-06
7:97084960 A T 0.108981 7.1209e-06
7:97096537 G T 0.131189 -3.2711e-05
7:97097419 T G 0.024030 6.7286e-06
7:97098053 A G 0.097816 -6.4878e-06
7:97098364 C T 0.805605 -1.0778e-05
7:97099739 C T 0.509939 2.3553e-05
7:97101369 T C 1.111895 -6.6353e-06
7:97101516 A G 0.080382 -6.6655e-06
7:97101954 C T 0.056712 6.0346e-06
7:97104598 T C 1.077353 -2.4058e-05
7:97123485 A G 0.047390 -2.3129e-05
7:97125486 T C 1.236549 -1.7115e-05
7:97136298 T C 1.765395 -2.0594e-05
7:97143615 C T 1.194395 -8.4965e-06
7:97145296 T C 0.083853 -5.2777e-06
7:97146443 C T 0.037374 6.2249e-06
7:97148119 T C 0.223406 1.4264e-05
7:97154325 A G 0.036086 -4.9368e-06
7:97156628 A G 0.062506 -1.1119e-05
7:97159544 A G 0.075966 5.4111e-06
7:97170275 T G 0.404725 3.1220e-05
7:97182350 G T 0.297767 2.5794e-05
7:97182405 A G 0.138203 9.1322e-06
7:97182841 A G 0.086148 4.4992e-06
7:97183665 T C 0.092798 -4.8245e-05
7:97184235 T G 0.186582 -1.2995e-05
7:97185658 A G 0.133729 1.7565e-05
7:97191780 T C 0.052197 2.9436e-05
7:97196664 A G 0.791329 -2.4238e-05
7:97197976 T C 0.038234 4.9115e-05
7:97198810 G A 0.127806 9.8362e-06
7:97207655 T C 0.051857 -3.5920e-06
7:97216435 G A 1.947724 1.7931e-05
7:97218216 G A 0.036684 -1.8353e-05
7:97221136 G A 0.568702 5.1141e-05
7:97221230 A G 0.210762 -1.9715e-05
7:97229778 T C 0.214777 -1.2321e-05
7:97234588 A C 0.286061 -4.1564e-05
7:97238251 T C 0.032326 -2.6424e-06
7:97240028 G A 0.058752 -2.7177e-05
7:97264007 G A 0.030326 -3.4616e-05
7:97268554 T C 0.074691 -2.8006e-05
7:97269150 A G 0.176651 -6.0396e-06
7:97270056 T C 0.567325 -1.0940e-04
7:97287858 G T 0.105109 -2.4406e-05
7:97289938 G C 0.192811 -9.6958e-06
7:97295154 C G 0.418386 -5.9542e-05
7:97303273 A G 0.050640 -2.8719e-05
7:97306207 C A 0.101366 3.1965e-05
7:97314227 T C 0.114125 -1.3889e-05
7:97316088 A G 0.044806 -1.3802e-05
7:97317297 G T 1.147576 -1.4991e-06
7:97323989 T G 0.049763 -8.7576e-06
7:97324281 A G 0.154060 4.4940e-06
7:97334741 G A 0.115815 -3.2430e-05
7:97342909 A G 0.719763 -3.1745e-06
7:97353374 C A 0.085716 1.0787e-05
7:97357321 G A 0.031486 -2.2628e-05
7:97372423 T C 0.150969 -6.5759e-06
7:97373669 A G 1.049831 -2.5340e-05
7:97384827 A C 0.497996 -5.5377e-06
7:97404669 C A 0.044235 -6.2458e-06
7:97405095 T C 0.047183 -4.4227e-06
7:97406264 C T 0.303784 1.9463e-05
7:97406809 G A 0.153094 -5.3971e-06
7:97429746 C T 1.797456 1.5792e-05
7:97438747 A G 0.428238 6.3058e-06
7:97449546 A C 0.425597 2.9071e-06
7:97452003 T C 0.256387 2.5163e-05
7:97464809 G A 0.273526 -1.2853e-05
7:97466745 A G 0.035545 4.3161e-07
7:97471316 T C 0.149793 -7.1302e-06
7:97478252 T C 0.260957 2.4609e-05
7:97484128 C A 0.036929 -2.7933e-06
7:97489911 C T 0.251012 1.5543e-05
7:97490022 T C 1.448824 2.8091e-05
7:97498162 A G 0.072637 -1.3804e-05
7:97499082 C T 0.862827 1.7267e-05
7:97501888 T C 0.251420 3.3387e-05
7:97555283 C T 0.062264 -6.3013e-06
7:97556867 A C 0.031013 -2.4438e-06
7:97568279 G A 0.432097 -3.1035e-05
7:97582491 C T 0.077145 -1.6791e-05
7:97592354 A G 0.068710 4.0221e-06
7:97601052 A G 0.122506 -1.4436e-05
7:97602653 C T 0.491288 2.5717e-05
7:97603977 A G 1.109454 4.2082e-06
7:97610805 G A 0.604791 3.1298e-05
7:97616032 T C 0.071281 9.4143e-06
7:97619468 C A 0.071250 -1.6126e-05
7:97620691 A G 0.171184 -1.2262e-05
7:97625644 A G 0.170705 -1.3100e-05
7:97627172 G A 1.367283 1.7884e-05
7:97629056 G A 0.265329 2.2080e-06
7:97629900 C T 0.038421 -1.9468e-05
7:97633767 T C 0.040461 -1.6199e-05
7:97634625 A G 0.268538 2.9241e-06
7:97637823 C T 1.442147 2.6155e-05
7:97639679 G A 0.289260 -1.6467e-06
7:97641265 C T 0.115257 4.3728e-06
7:97642397 A C 1.140916 1.4918e-05
7:97652969 A G 0.045007 1.4832e-05
7:97653811 G T 0.499910 1.2356e-07
7:97654595 A C 0.364655 1.0384e-05
7:97658446 C T 0.579119 4.8926e-06
7:97671460 C T 0.211629 -1.6958e-05
7:97680356 C T 0.186701 -2.0844e-05
7:97680645 G A 0.558642 8.0203e-06
7:97680802 G A 0.176060 8.0018e-06
7:97686264 G A 0.106863 9.8258e-06
7:97691889 A G 0.102583 1.3946e-05
7:97695363 A C 0.947323 1.9697e-05
7:97702660 C T 1.917225 -2.3398e-05
7:97731881 T C 0.105646 -1.4007e-05
7:97732680 A G 0.179079 -8.7621e-06
7:97735307 A G 0.067177 9.9054e-06
7:97736577 G C 0.094267 1.8371e-05
7:97739317 A G 0.455182 -2.8360e-05
7:97741763 T C 0.059089 -7.1006e-06
7:97767932 A G 0.027066 7.5170e-07
7:97788809 C T 0.299320 1.5280e-05
7:97799776 T C 0.036059 -4.0749e-06
7:97801051 T C 0.042868 -5.9222e-06
7:97804176 C T 0.048570 -9.9262e-06
7:97806671 C A 0.038374 -1.0790e-05
7:97807644 A G 0.028416 2.1319e-05
7:97809258 T C 0.252512 2.0627e-06
7:97809320 T C 0.036283 2.8616e-06
7:97817899 T C 0.022905 1.6646e-06
7:97821855 C T 0.036208 3.3566e-06
7:97822115 A T 1.072726 -1.2704e-05
7:97826050 C G 0.026233 -1.7663e-05
7:97829516 A G 0.028374 -3.1973e-06
7:97832980 A G 0.040043 2.9507e-05
7:97842791 C T 0.146859 4.9219e-05
7:97845281 G C 0.070550 -6.2388e-06
7:97852399 A G 0.342002 -1.5354e-05
7:97852443 T C 0.056587 -1.2158e-05
7:97859060 T C 0.816637 -9.6661e-06
7:97861407 T C 1.011675 6.5121e-06
7:97865802 A C 0.034648 5.9280e-07
7:97868033 T C 0.322154 2.3514e-05
7:97888729 G A 0.054220 3.0613e-05
7:97919173 A C 0.044436 8.8781e-06
7:97919296 C T 0.028525 5.4599e-06
7:97920700 T C 0.069112 1.5532e-05
7:97926339 A G 0.025533 3.1675e-05
7:97929046 A G 0.043579 5.6220e-06
7:97932746 T C 0.020916 -5.8504e-06
7:97940472 G A 0.260233 -1.2141e-05
7:97945073 T C 0.026243 3.1141e-05
7:97953108 A G 0.064947 -7.4940e-07
7:97954221 G A 0.032635 -4.1361e-06
7:97982272 A G 0.130349 -1.5710e-05
7:97993362 A T 0.371298 1.6274e-05
7:98005398 C T 1.360796 -8.2029e-06
7:98012924 C T 0.085883 1.0698e-05
7:98016373 A G 0.987944 7.0232e-06
7:98020577 T C 0.124756 6.4640e-06
7:98021211 G A 0.642152 -2.3394e-05
7:98028160 A C 0.174741 2.1853e-06
7:98039846 A G 1.750399 -2.0097e-05
7:98042527 A G 1.362965 -3.3677e-06
7:98046720 A G 0.094495 -4.8677e-06
7:98054504 T G 1.735589 -4.4155e-06
7:98057220 T C 0.040128 -1.4782e-05
7:98062756 T C 0.485362 -2.2387e-05
7:98064193 T A 0.042086 -5.7457e-06
7:98082137 A G 0.086689 1.2690e-05
7:98092350 T C 0.338605 -2.5406e-05
7:98092368 C T 1.869331 1.0109e-05
7:98100497 G C 0.953626 -2.8628e-05
7:98105860 T C 0.404956 -3.5507e-05
7:98108471 G A 0.263326 -1.1178e-05
7:98108948 C T 0.301792 3.6104e-06
7:98111389 G A 1.961191 2.7720e-06
7:98115013 A G 0.088348 -2.6238e-05
7:98117161 C T 0.210466 -2.7356e-05
7:98118785 A G 0.080739 -1.6791e-05
7:98121216 A G 0.052888 -2.1990e-05
7:98124854 C T 0.465901 -3.7707e-05
7:98125134 T C 0.134528 -2.7878e-06
7:98125173 A G 0.037500 -1.6465e-05
7:98135952 T G 0.632085 -9.1774e-06
7:98140894 T C 0.077819 -2.4498e-06
7:98141371 T C 0.078842 -1.2355e-06
7:98143780 C T 0.041250 2.3854e-05
7:98145213 T C 0.033764 6.8058e-06
7:98148774 A G 0.194582 -2.3780e-06
7:98151455 C G 1.601449 -9.6578e-06
7:98152356 T G 0.031948 -1.5024e-05
7:98155105 T G 1.228550 1.2979e-05
7:98158260 C T 0.116009 2.7945e-06
7:98162256 A G 0.310567 -4.4256e-06
7:98164083 T C 0.124121 -1.8959e-05
7:98170117 C T 1.387250 -1.7495e-05
7:98170594 T C 0.296937 -1.5407e-05
7:98178786 C G 0.249941 5.5339e-06
7:98181061 T C 0.235169 2.1111e-06
7:98182505 T G 0.728045 3.0000e-06
7:98186033 A G 0.050960 -1.1550e-05
7:98188193 A G 0.180646 1.4806e-05
7:98192346 A G 0.231688 1.6451e-06
7:98194671 A G 0.073926 2.1254e-05
7:98196665 T C 0.088072 -1.0244e-05
7:98201692 T C 0.042440 1.2117e-05
7:98201780 T C 0.029048 4.0023e-05
7:98203847 A G 0.193130 4.8495e-06
7:98217568 C T 1.261858 9.1050e-06
7:98220936 T C 0.189197 4.3803e-05
7:98224410 G C 0.053996 -1.1599e-05
7:98225235 A G 0.095382 -1.9657e-05
7:98228939 C T 0.066718 2.3154e-05
7:98233514 A G 0.098775 4.6817e-06
7:98239563 G A 0.055934 -7.5804e-06
7:98240227 C G 0.057569 -1.8803e-05
7:98242363 A C 0.159554 -7.4984e-06
7:98247288 T C 0.030840 4.2933e-06
7:98258736 A G 0.118433 -1.5669e-05
7:98262328 C T 1.314881 -1.3934e-05
7:98277265 A G 0.174452 -2.6704e-06
7:98277478 C T 1.857095 9.9989e-07
7:98280271 A G 0.059599 5.1682e-05
7:98288497 T C 0.029765 7.1793e-06
7:98297906 A G 0.041852 8.2753e-06
7:98307559 A G 0.184369 8.4688e-06
7:98311041 T G 0.404752 1.4212e-05
7:98324087 G A 0.071315 -1.1527e-06
7:98325880 A G 0.028106 1.1789e-05
7:98327267 T C 0.293194 8.8720e-06
7:98342295 A G 1.082252 -1.1109e-05
7:98343077 G A 0.482244 1.4539e-05
7:98343544 G A 0.026600 -3.1879e-06
7:98348896 C T 0.900793 -1.8604e-05
7:98350876 A G 0.155351 1.5613e-05
7:98353220 A G 0.043610 -8.5084e-06
7:98354804 A G 0.037469 -2.2182e-05
7:98359819 C T 0.984133 2.1800e-05
7:98368886 G A 1.893599 -1.6511e-06
7:98378474 G A 0.032533 -1.0299e-05
7:98378527 A G 0.334376 -1.4319e-06
7:98381716 A C 0.042637 -1.3730e-05
7:98385204 A G 0.098037 -2.4119e-05
7:98391001 G A 0.118858 1.0796e-05
7:98394810 C A 1.436969 -1.5712e-05
7:98396457 C A 0.259420 3.6555e-06
7:98399507 T C 0.176597 1.9253e-06
7:98403653 G T 0.909952 2.6069e-06
7:98405630 A G 0.322970 2.0079e-05
7:98407758 T C 0.372627 6.9860e-06
7:98412574 A G 0.975351 2.8070e-05
7:98413656 T C 1.408635 3.3295e-05
7:98417514 G A 0.057362 -1.4385e-05
7:98430765 C A 0.106391 2.0313e-05
7:98439700 C T 1.081079 9.6277e-06
7:98441086 A G 0.515063 -2.9071e-06
7:98445111 A G 0.334543 -5.8827e-06
7:98447353 G A 1.892358 1.8447e-05
7:98454736 C G 0.077825 1.4844e-05
7:98465890 A G 0.042212 -1.8801e-05
7:98474728 A G 0.046217 -1.5715e-05
7:98483072 T C 0.209497 -2.4077e-06
7:98484419 T C 0.108335 4.5816e-05
7:98495148 G A 0.041801 7.8378e-06
7:98523373 C T 1.763689 -9.8844e-06
7:98536944 A G 1.008489 -5.2025e-06
7:98552386 T C 0.020066 1.0876e-05
7:98556384 T C 0.031459 1.3363e-05
7:98565443 A C 0.062798 8.3508e-07
7:98573372 G A 0.424631 -3.3385e-06
7:98575127 A G 0.052384 -1.5596e-05
7:98581512 A C 0.119446 1.1985e-05
7:98588811 T C 0.107125 1.1016e-05
7:98596126 G A 0.091268 2.3682e-05
7:98601405 A G 0.029592 1.1257e-05
7:98627783 A G 0.042586 1.0249e-06
7:98637988 G A 0.030952 -1.6961e-06
7:98643970 G A 0.071651 -2.4761e-05
7:98646164 G A 0.199729 6.8404e-06
7:98650051 C G 0.999211 1.2558e-05
7:98654026 T C 0.175900 6.4620e-06
7:98663983 T C 0.019971 2.5719e-06
7:98666863 T C 0.034311 -1.0397e-05
7:98669180 T G 0.064648 -3.7197e-05
7:98673622 G C 0.955486 2.7624e-06
7:98683392 T C 0.098731 3.5136e-05
7:98685224 A G 0.181255 2.2566e-05
7:98686355 G A 0.092900 -2.9570e-06
7:98694375 A G 0.204472 4.3487e-06
7:98698374 G A 0.093240 -5.9561e-06
7:98703938 T C 0.084118 1.9661e-05
7:98704719 C T 0.109746 -9.8110e-06
7:98713930 T C 0.629212 -2.6017e-05
7:98716813 G A 1.593004 6.9674e-05
7:98717148 G A 0.049580 3.0686e-05
7:98717552 T C 0.063818 -3.5730e-05
7:98719597 C T 1.085846 1.7761e-04
7:98721911 C A 0.177209 3.0910e-05
7:98730819 T C 0.040206 1.3568e-05
7:98731137 T G 0.046856 -1.6078e-05
7:98750379 C A 1.917493 6.5777e-06
7:98755284 A G 0.109824 4.0098e-05
7:98760253 A G 0.057783 -1.4212e-06
7:98760330 G A 0.134065 -1.3553e-05
7:98762418 T G 0.445265 -4.0611e-05
7:98775453 T C 0.115999 -1.7752e-05
7:98781239 A C 0.054142 -1.6689e-05
7:98782275 G T 0.135823 -1.2037e-05
7:98782750 T C 1.276555 6.3127e-05
7:98791892 T C 0.144533 -7.0949e-06
7:98792986 A G 0.179021 -4.8153e-05
7:98804967 T C 0.126606 -5.4370e-06
7:98805706 G A 0.041559 -1.4675e-05
7:98808084 C T 0.047377 4.2259e-06
7:98814780 A G 0.031833 -9.2810e-06
7:98816254 G A 0.047050 5.8632e-06
7:98816564 A G 0.099472 2.2785e-07
7:98829678 G C 1.475696 2.4034e-05
7:98842482 T C 0.029990 -9.1941e-06
7:98844007 G T 0.114605 -2.7492e-05
7:98845405 A G 0.048713 -2.7396e-05
7:98857884 G A 0.029966 7.0433e-07
7:98861307 C T 1.691735 -1.6803e-05
7:98867318 G T 0.042494 -6.9730e-06
7:98870997 G A 0.283783 6.0301e-06
7:98877267 A C 0.042467 1.9771e-06
7:98880642 T C 0.108944 1.1716e-05
7:98890985 T G 0.050855 -8.8450e-06
7:98895250 T C 0.199345 2.0856e-06
7:98902213 T C 0.070567 4.1483e-06
7:98932120 G C 0.051599 1.0011e-05
7:98933689 G A 0.031438 -7.6647e-06
7:98953863 T C 0.126099 1.0701e-05
7:98954837 T C 0.147399 7.3330e-06
7:98957880 T C 0.092020 8.0161e-07
7:98974588 A G 0.204907 -8.8820e-06
7:98977187 G A 0.249598 -8.5725e-07
7:98984354 C G 0.080613 -4.0585e-07
7:98987147 A G 0.109814 -8.6538e-06
7:99007906 T C 0.029538 -6.9429e-06
7:99009699 A G 0.029327 -1.9989e-07
7:99009965 C T 0.078067 2.2002e-05
7:99016687 C G 0.067741 4.0792e-06
7:99021623 C T 0.032023 -5.2158e-06
7:99032559 A G 0.026083 4.0756e-06
7:99042173 A C 0.084652 6.4265e-06
7:99048404 A G 0.036076 -1.1916e-06
7:99052428 C T 0.125151 4.7211e-06
7:99060440 T C 0.110171 1.1161e-05
7:99063739 C G 0.029436 -7.0328e-06
7:99077236 C G 0.159251 -2.6409e-05
7:99081730 G A 0.308649 -9.4984e-06
7:99082928 T C 0.078951 2.2679e-07
7:99085103 C T 0.022881 1.9038e-06
7:99088648 T C 0.044449 8.1009e-06
7:99118801 T C 0.174360 -1.1679e-05
7:99128918 G A 0.082636 2.1165e-05
7:99131605 G A 0.078876 -1.1317e-06
7:99133763 T C 0.110957 6.7537e-06
7:99159174 G C 0.078767 -1.8500e-06
7:99169523 A G 0.080637 -1.5456e-05
7:99169629 C T 0.038863 -1.6471e-05
7:99176974 T C 0.022850 -8.8447e-07
7:99207876 C T 0.257275 1.8671e-05
7:99211007 G A 0.075231 -1.2654e-05
7:99214674 T G 0.043678 8.2448e-06
7:99225054 T C 0.188122 -6.4686e-06
7:99227172 G A 0.133423 3.9924e-06
7:99245013 G T 0.046231 9.8989e-06
7:99245080 C A 0.155457 -7.4285e-06
7:99245373 A C 0.032801 2.4151e-07
7:99245914 G A 0.154366 -4.7056e-06
7:99246992 G A 0.022293 1.7923e-05
7:99250475 C T 0.212530 3.9041e-06
7:99261320 A G 0.040624 5.0849e-06
7:99262572 A G 1.969065 -7.3192e-06
7:99263365 G A 0.049668 -1.5915e-05
7:99265755 C G 0.045415 -4.4405e-06
7:99269397 C T 0.086423 -2.1600e-06
7:99270539 T C 0.134143 2.4857e-06
7:99271606 T G 0.036198 -1.4682e-06
7:99272310 A G 0.116022 -8.4994e-06
7:99291976 C T 0.038948 -1.8927e-05
7:99304418 T C 0.059354 -1.3729e-05
7:99307972 T C 0.049294 -7.9110e-06
7:99309025 T C 0.034988 -1.1486e-05
7:99309685 C T 0.043137 8.7445e-06
7:99332948 G T 0.085621 -1.4637e-05
7:99355975 C T 0.210034 -1.3065e-05
7:99356600 A C 0.050168 1.4258e-05
7:99359151 T C 0.172694 -5.5358e-06
7:99361466 T C 0.176954 -3.2363e-06
7:99366316 A G 0.106656 -7.7001e-07
7:99374710 C T 0.028290 -8.6533e-07
7:99380021 G A 0.031999 -1.6506e-05
7:99382096 T C 1.935281 6.1749e-06
7:99413843 G T 0.049484 -9.0596e-06
7:99414176 C A 0.060456 1.2150e-05
7:99418981 A G 0.090010 -1.5897e-05
7:99434215 G C 0.033937 -6.0098e-06
7:99438377 T C 0.055992 2.7665e-06
7:99440694 C T 0.905703 1.5859e-05
7:99446494 A C 0.034835 1.9077e-05
7:99447241 C T 0.127555 7.8006e-07
7:99454482 A G 0.070526 3.5021e-05
7:99457517 C T 0.028858 -4.1824e-06
7:99457605 G C 0.114438 -3.3074e-06
7:99459256 T C 0.241673 2.5708e-06
7:99460107 A G 0.249928 -6.3765e-06
7:99463342 C T 0.095596 1.2408e-05
7:99469361 G T 0.069305 1.9779e-06
7:99470532 T C 0.034583 2.3768e-05
7:99473858 C G 0.114071 -3.1320e-06
7:99474427 G A 1.051749 2.9875e-06
7:99479111 G A 0.113282 -3.3481e-06
7:99489571 A G 0.096456 -4.0204e-06
7:99491545 A G 0.054632 1.4047e-06
7:99494030 A G 1.170433 -3.0858e-06
7:99499799 C T 0.051480 -8.8654e-07
7:99500597 A G 0.133467 -7.1903e-06
7:99521689 C T 0.076476 -4.9408e-06
7:99526316 A G 0.172534 -1.0750e-05
7:99552168 C T 1.153148 5.3445e-06
7:99552892 C T 0.444959 -6.8624e-06
7:99574758 G A 0.787780 -8.0648e-06
7:99578199 G A 1.919771 2.0184e-06
7:99578920 T C 0.148780 -1.4484e-05
7:99583219 T C 1.918907 -1.2707e-06
7:99583286 C T 1.327695 -2.1925e-05
7:99615962 C A 1.913451 -1.2609e-06
7:99617852 C G 0.733128 -1.4044e-05
7:99620994 C T 0.074850 4.9904e-06
7:99633582 A G 0.055832 9.6655e-06
7:99639187 A G 0.082143 4.6795e-05
7:99639445 C T 1.122805 2.6338e-05
7:99654689 A G 0.547589 5.7367e-06
7:99656563 G C 0.076897 4.0994e-05
7:99669802 G A 0.274553 -2.6849e-05
7:99670328 T A 0.460499 3.7788e-06
7:99691740 A G 1.032088 2.5926e-05
7:99693552 A G 0.087338 -4.4988e-07
7:99695026 A G 0.064121 -2.5117e-05
7:99696797 C T 0.572860 2.3497e-05
7:99702947 A G 0.213587 -1.3165e-05
7:99704448 T C 0.072807 -2.4492e-05
7:99711470 A C 0.038418 -2.0360e-06
7:99716901 G C 1.115533 2.4674e-05
7:99735364 T C 0.087930 -5.1059e-07
7:99736059 A G 0.571089 3.2405e-05
7:99739362 G A 1.632122 1.3174e-05
7:99747130 A G 1.197125 1.8974e-05
7:99751521 A G 0.021324 9.0934e-06
7:99757612 A G 1.106302 1.9679e-05
7:99764572 C T 0.067942 -4.6173e-06
7:99777245 A C 0.074405 -4.5663e-06
7:99778285 C A 0.433841 -1.3088e-06
7:99797792 G A 0.536992 3.3373e-05
7:99800559 T G 0.427324 3.5473e-06
7:99807473 C T 1.024605 -3.5807e-05
7:99808097 C T 0.055873 -6.6623e-06
7:99809032 T C 0.074296 -3.9007e-06
7:99819844 A G 0.428741 3.5585e-06
7:99833851 T C 0.203085 2.5903e-05
7:99841354 T C 0.055964 6.4450e-06
7:99846414 C T 0.416961 2.5542e-06
7:99846442 T C 0.061418 -5.9143e-07
7:99874997 A G 0.077550 1.0089e-05
7:99905475 G C 0.378370 5.8344e-06
7:99940307 T C 0.244090 -3.6633e-07
7:99940630 C A 0.378516 6.1045e-06
7:99966862 C G 0.061333 -1.2531e-07
7:99981057 A G 0.068452 -2.6041e-05
7:100010770 T C 0.225663 -3.3207e-05
7:100013402 T G 0.345170 -6.2426e-06
7:100014711 C T 0.129635 2.3303e-05
7:100015457 T C 0.039999 3.4272e-07
7:100017454 A G 0.388872 1.8843e-05
7:100020771 T G 0.080294 -2.1422e-05
7:100021405 G A 0.045745 -3.5497e-06
7:100028484 C T 0.392214 1.6638e-05
7:100032665 A G 0.392068 1.5728e-05
7:100064719 G A 0.734249 1.7336e-07
7:100081944 A G 0.392122 1.3120e-05
7:100087922 C T 0.172306 -5.9806e-06
7:100091795 C T 1.348489 -4.5021e-05
7:100110324 T C 0.500019 1.8973e-05
7:100125975 G A 0.209868 -9.2637e-07
7:100141447 G A 0.070526 2.4257e-05
7:100149978 A G 0.133698 -1.6947e-05
7:100154079 T A 0.358753 -2.7041e-05
7:100166597 A G 0.029609 -4.9833e-06
7:100167156 A G 0.062666 8.4273e-06
7:100167880 A C 0.132454 -1.6197e-05
7:100172084 T C 0.226707 -1.8827e-05
7:100175473 C T 1.333757 -3.3734e-05
7:100179139 C T 0.025114 -7.0004e-06
7:100186424 T C 0.084713 3.5321e-06
7:100187349 A T 0.025040 -1.5641e-06
7:100198386 T C 0.446132 -3.4086e-05
7:100214515 T C 0.040376 -7.2721e-06
7:100218631 T C 0.061258 -4.7996e-06
7:100223678 C T 0.400751 -3.6936e-05
7:100224160 C A 0.064872 9.0915e-06
7:100227188 C A 1.669231 -3.1693e-05
7:100240191 G A 0.988056 1.3402e-05
7:100240296 G A 1.248258 8.6651e-06
7:100241402 G A 0.069951 1.4555e-06
7:100251369 A G 0.072171 1.5835e-05
7:100254213 A G 0.026743 1.0775e-05
7:100254991 T C 0.349781 -3.6134e-05
7:100260927 T C 1.960776 -8.2386e-06
7:100273555 A G 0.076476 1.9097e-05
7:100277212 A G 0.041430 1.1883e-05
7:100277868 A G 0.107795 1.6778e-05
7:100283261 T C 1.272037 1.5760e-05
7:100285906 A G 0.050018 1.1493e-05
7:100286435 A G 0.497085 -2.2716e-05
7:100287495 G C 1.769815 -2.8730e-06
7:100304864 A C 0.078638 2.2848e-05
7:100311577 T C 0.118382 1.4268e-05
7:100315517 G A 1.693805 -2.0431e-05
7:100317298 A C 1.194728 5.3414e-06
7:100344428 A G 0.045177 -2.7301e-05
7:100345106 A G 0.456501 -3.3483e-05
7:100346094 A G 0.065209 8.8784e-06
7:100348129 A G 0.095385 -7.1851e-06
7:100350763 G T 0.491053 -8.7467e-06
7:100353022 A G 0.050821 1.2793e-06
7:100359797 T G 0.605536 -2.5494e-06
7:100361675 A G 0.571242 6.1225e-06
7:100363998 T C 0.031921 1.9491e-06
7:100364679 T C 0.067871 2.0557e-05
7:100365613 T G 0.491611 -3.4019e-06
7:100366284 C T 0.616473 -3.3857e-06
7:100371417 A G 0.075435 7.1406e-06
7:100371473 T C 1.007245 7.6292e-06
7:100373367 C G 0.730822 -9.0693e-07
7:100374087 G A 1.070761 1.2077e-05
7:100377082 C T 0.726124 -5.4680e-07
7:100377373 A G 0.725532 -1.5430e-07
7:100386001 C A 1.859713 1.7534e-06
7:100386710 C T 0.028491 -8.8820e-06
7:100386900 C T 1.859747 2.2068e-06
7:100388628 A C 0.029878 8.1501e-06
7:100389590 T C 0.121285 2.4404e-05
7:100389677 T C 0.044208 1.0636e-05
7:100389928 T G 0.511344 -1.4339e-05
7:100390149 A G 0.040873 -5.0189e-06
7:100395003 C G 1.207161 7.1020e-07
7:100398517 T C 1.066701 9.9885e-06
7:100398929 T C 0.769217 -4.8453e-06
7:100406207 T G 0.068513 2.6137e-05
7:100422720 T C 0.055862 -1.1244e-05
7:100423078 T C 0.151238 -2.3664e-05
7:100423365 C T 0.592708 9.2562e-06
7:100423845 A G 0.028457 -3.1022e-06
7:100428284 T C 0.465912 1.0455e-05
7:100428437 G A 0.468768 -4.6615e-06
7:100445309 A C 0.089079 -1.5845e-05
7:100446235 A G 0.920808 -1.3047e-05
7:100453208 C T 0.377357 -3.8800e-06
7:100458093 G C 0.070036 4.5771e-05
7:100465824 A G 0.054727 1.2407e-05
7:100466441 A G 0.565034 1.3816e-06
7:100472826 T C 0.574665 2.1575e-06
7:100476110 C T 0.954480 -4.1087e-06
7:100478514 A G 0.080892 3.1193e-06
7:100484169 G A 0.088851 -4.0651e-06
7:100486110 T C 0.070077 4.4584e-05
7:100486285 T G 0.040444 1.5210e-05
7:100486656 G T 1.065090 6.4551e-06
7:100488407 T C 0.049603 1.1777e-05
7:100488658 C G 0.933234 -7.5600e-06
7:100489238 C T 0.046017 6.2225e-06
7:100490077 A G 0.069836 3.9564e-05
7:100490797 T G 0.069343 3.5441e-05
7:100493998 G T 1.022367 1.4883e-05
7:100494960 T G 0.366909 -8.2730e-06
7:100506381 T C 0.353905 -4.5184e-06
7:100507896 G A 0.074296 -1.1615e-05
7:100512119 T C 0.945786 -1.9419e-06
7:100512824 T C 1.016567 1.4657e-05
7:100527441 C T 0.195867 2.2450e-05
7:100530811 G A 0.763825 -4.9133e-06
7:100531321 A G 0.144968 -1.6737e-05
7:100532911 T C 0.532830 4.5091e-06
7:100540556 G A 0.198179 4.0627e-07
7:100542949 T C 0.083163 -1.0685e-05
7:100546342 C G 0.110039 -1.9218e-05
7:100547923 C T 1.839416 -1.0494e-05
7:100550191 T C 0.719498 -1.0673e-05
7:100551445 G C 0.034464 -1.8267e-05
7:100552017 T C 0.989906 1.5344e-05
7:100552311 T C 0.539820 -7.5808e-06
7:100606141 A G 0.112068 1.3068e-05
7:100608823 T G 0.956401 -6.8033e-06
7:100611484 C T 0.082823 -1.4534e-05
7:100620058 A G 0.023010 -6.1949e-06
7:100620377 G A 1.314742 1.7712e-05
7:100628107 T C 1.323680 9.1120e-06
7:100634356 A G 0.129601 -1.8068e-05
7:100634476 G C 1.174373 1.9438e-05
7:100635210 C T 0.023687 -5.9948e-06
7:100635661 C T 1.453050 2.2409e-05
7:100636147 T C 0.260889 7.0393e-06
7:100638705 C G 0.275154 3.7214e-06
7:100647819 T C 0.919397 1.1654e-05
7:100648117 G C 1.050562 4.9851e-08
7:100648867 T C 0.104293 -3.3024e-06
7:100656178 A G 0.060156 -2.7519e-05
7:100657571 A G 0.108658 1.1963e-06
7:100675976 A G 1.006813 1.4334e-05
7:100677893 A C 0.053041 1.3577e-05
7:100679136 C T 0.205720 4.7666e-06
7:100679366 G A 0.530607 1.6201e-05
7:100681172 G A 0.206587 3.8924e-06
7:100684650 G C 0.025811 -1.0256e-05
7:100686777 T C 0.039775 4.6381e-06
7:100692553 G A 0.434521 2.0866e-06
7:100693575 T G 0.602442 9.2768e-06
7:100695138 A G 0.199430 4.6833e-06
7:100695140 A G 0.033356 8.9035e-06
7:100701451 C T 1.026923 -1.2901e-05
7:100715874 A G 0.202976 8.5662e-06
7:100717373 C G 0.391241 9.2018e-06
7:100731896 C T 0.144863 6.0778e-06
7:100732852 A G 0.043967 1.6018e-05
7:100736712 G A 0.189584 1.5133e-05
7:100737930 A G 0.067983 1.4069e-05
7:100740322 C G 0.063254 2.2440e-05
7:100749771 A G 0.050596 1.5235e-06
7:100755709 C T 0.230698 2.7122e-05
7:100755861 T G 0.201144 1.1236e-05
7:100763726 C T 1.918387 1.7531e-05
7:100767035 A G 0.439560 -1.2163e-05
7:100769538 G A 0.804323 6.0677e-07
7:100771717 A G 0.225276 2.3785e-05
7:100777372 A G 0.022044 9.0417e-06
7:100781408 T C 0.034722 -2.8625e-06
7:100781445 G T 0.864888 -1.5778e-06
7:100781615 A G 0.431131 -2.2022e-05
7:100783736 T C 0.866013 -4.6502e-06
7:100784016 A G 0.058161 1.8269e-05
7:100790412 A G 0.768747 -5.7856e-06
7:100799573 G A 1.089551 -7.0652e-07
7:100805460 A G 1.521781 1.6823e-05
7:100809499 A G 0.024217 5.7070e-07
7:100811178 A G 0.085577 -2.3489e-05
7:100812430 A G 0.089490 2.1025e-05
7:100814514 A G 1.243502 -1.6685e-05
7:100816305 C T 0.075466 1.0083e-05
7:100817667 T G 1.815702 1.9292e-05
7:100817901 G A 0.143462 1.0246e-05
7:100824062 C A 0.043225 2.2678e-07
7:100828603 T C 0.251757 5.6899e-05
7:100834593 A C 0.150184 9.7263e-06
7:100850048 G A 0.194480 -1.3398e-05
7:100853231 T C 0.300211 -8.1613e-06
7:100855180 A G 0.031282 -1.2926e-05
7:100856729 A G 0.045163 4.6050e-06
7:100859234 A G 0.086012 1.1312e-05
7:100861213 C T 0.454121 2.5077e-05
7:100862264 C T 0.565686 3.2302e-05
7:100865084 A G 0.087766 1.1197e-06
7:100871767 A G 0.072382 -1.0435e-05
7:100887159 A G 0.065722 9.9773e-07
7:100894697 G T 0.660902 1.2330e-05
7:100894750 C A 0.106697 -1.2331e-05
7:100895480 A G 0.405524 7.9808e-06
7:100897812 A G 0.106846 -1.1072e-05
7:100916665 T C 0.293296 1.9309e-05
7:100919316 A G 0.101712 -2.1803e-05
7:100920675 C T 0.086760 1.6078e-05
7:100920775 T C 1.358059 9.4420e-06
7:100922172 G A 0.507865 -4.7054e-05
7:100931663 A G 0.912825 1.4341e-05
7:100932330 A G 0.304022 -1.8610e-06
7:100938654 G A 0.039115 -7.2568e-06
7:100954700 C T 0.326393 -9.9327e-06
7:100955354 A C 0.027379 -5.1487e-06
7:100958324 C A 0.160958 -3.3478e-05
7:100962692 C T 0.926050 -1.0543e-05
7:100965596 A G 0.111824 1.5182e-05
7:100971604 G A 0.367633 1.4461e-06
7:100976244 T C 0.124420 -1.4165e-05
7:100981032 T C 0.043548 -2.9586e-06
7:100988184 A C 0.242180 8.5535e-06
7:100993482 A G 0.082170 1.1318e-05
7:100995632 G A 0.501562 -1.5370e-05
7:100998299 A G 0.112425 1.9916e-05
7:101007777 T C 0.997226 1.6282e-05
7:101009081 C T 0.133480 -2.8073e-06
7:101009311 C A 0.076513 -1.3173e-05
7:101012069 T C 0.035936 1.6861e-05
7:101014397 A G 0.366511 -6.7043e-06
7:101015805 A G 0.352381 8.6431e-06
7:101022276 A G 0.027127 -4.1704e-06
7:101029511 G A 0.154610 -9.3617e-06
7:101042108 T G 0.183662 3.0473e-05
7:101043458 A G 0.538770 -1.2622e-05
7:101045216 T C 0.061652 1.8399e-05
7:101051925 C T 0.569644 1.9145e-07
7:101057493 C A 0.469413 1.1310e-05
7:101057535 T C 0.089718 1.7197e-05
7:101058044 C G 0.038394 -1.8472e-06
7:101067089 C T 1.323921 8.3873e-06
7:101068628 A G 0.155249 2.0308e-06
7:101070104 T C 1.066684 2.0619e-05
7:101075067 A G 0.056284 -5.5358e-06
7:101079665 T C 0.098874 -1.9129e-06
7:101083110 T C 0.086444 -7.9009e-06
7:101084394 A G 1.142786 2.2744e-05
7:101095979 C T 0.272455 8.4302e-06
7:101102015 A G 0.654292 -6.6761e-06
7:101104141 T C 0.950842 -1.4020e-05
7:101105017 A C 0.151802 3.5989e-06
7:101105107 T G 0.037520 2.2386e-06
7:101109296 A G 0.711127 -1.7414e-05
7:101113893 T C 0.104990 6.2285e-06
7:101117321 G A 0.026767 2.2466e-05
7:101127455 C T 0.940806 -1.7829e-05
7:101131052 A G 0.053965 -4.5011e-06
7:101131248 G A 0.772525 -9.9014e-06
7:101138662 A G 0.069999 2.3425e-06
7:101139554 A T 0.080749 1.0435e-05
7:101141971 A G 0.257418 -1.2163e-05
7:101144146 C G 1.641496 8.8071e-06
7:101146427 T C 0.086508 -1.5969e-05
7:101153000 G A 0.070703 3.0182e-06
7:101153655 T C 0.198743 -1.8082e-05
7:101162544 T C 0.042933 -6.0734e-06
7:101163389 T C 0.033638 -4.4621e-06
7:101166726 G A 0.523702 -3.7927e-06
7:101167622 A G 0.232378 -1.4848e-05
7:101168283 C T 0.681399 -1.6182e-05
7:101170236 T C 0.021507 -1.3029e-06
7:101171761 T C 0.127289 8.5219e-06
7:101172459 C T 0.048114 5.6580e-06
7:101176898 T C 0.147022 -2.2336e-06
7:101180254 C T 0.062700 6.7505e-06
7:101180671 A C 0.150310 6.6218e-06
7:101180873 T C 0.119776 8.2463e-06
7:101192113 C A 0.753006 1.6650e-06
7:101194424 T C 0.750878 2.0950e-06
7:101196966 C T 1.074133 -6.2688e-06
7:101197029 T C 0.450021 -1.9830e-07
7:101198925 G T 0.086712 -6.8815e-07
7:101200765 T C 0.332227 3.2475e-06
7:101202840 A G 0.131186 3.2115e-05
7:101202958 A G 0.372185 -4.8240e-05
7:101204525 A T 1.921172 -3.4293e-05
7:101207035 C T 0.316024 -2.5867e-07
7:101208273 T C 0.068313 8.2953e-06
7:101209730 T C 0.038901 9.5527e-06
7:101210798 A G 0.067330 -3.1264e-07
7:101213876 C T 0.164545 -1.0871e-05
7:101220194 A G 0.812544 6.3780e-06
7:101221320 A G 0.036820 -3.9945e-06
7:101224113 C T 0.059816 -1.8224e-05
7:101229420 T G 0.415472 -2.2427e-05
7:101229810 T C 0.055342 -1.3053e-05
7:101231407 C T 1.857323 -2.2790e-05
7:101234478 T G 0.184967 1.5179e-05
7:101242442 T C 0.056665 -9.0255e-06
7:101249594 T G 0.072301 -1.3136e-05
7:101251308 C T 0.073647 7.1636e-06
7:101252554 T C 0.634363 3.2456e-06
7:101256140 G C 0.027528 -1.0348e-05
7:101257574 C T 1.842432 -3.0229e-05
7:101260030 A G 0.039492 2.8111e-05
7:101260932 T C 0.049015 -9.7065e-06
7:101263922 G T 0.449457 2.6301e-05
7:101268051 A C 0.030452 2.3032e-05
7:101268128 G C 0.048651 1.4551e-06
7:101268929 A C 0.739686 5.8329e-06
7:101276275 T C 0.296216 -7.0198e-06
7:101276964 T C 0.671213 -2.0554e-05
7:101277158 A C 0.049287 -7.4171e-06
7:101284857 T C 1.935682 -3.2259e-05
7:101284930 A C 1.126086 -9.0043e-06
7:101288382 A G 0.078424 -3.4287e-05
7:101288694 C T 0.791234 -3.8241e-06
7:101306540 G T 1.931363 -4.0928e-05
7:101331902 T C 0.034284 -9.7277e-06
7:101337979 G A 0.356376 -3.7337e-05
7:101339620 T C 0.625652 1.9272e-05
7:101345106 T C 0.077030 -1.0101e-05
7:101348744 T C 0.110950 2.9505e-06
7:101349009 T C 0.543458 -2.2063e-05
7:101350205 A C 0.388154 -1.9673e-06
7:101350609 A G 0.030527 -7.6893e-06
7:101351821 A T 0.277137 -3.1242e-06
7:101356274 A G 0.047026 9.3677e-06
7:101362113 G A 0.035906 3.2143e-06
7:101364177 A G 0.036691 -9.8592e-07
7:101372904 A G 0.681848 -4.0284e-05
7:101375879 C T 1.525405 -2.5776e-05
7:101376839 G A 0.182560 4.1437e-06
7:101376995 T C 0.028858 5.9166e-06
7:101378166 C G 0.070138 -6.0078e-07
7:101385395 C T 0.055383 1.4086e-05
7:101385552 A G 0.181187 1.7311e-05
7:101390350 G T 0.157789 -1.4273e-05
7:101392745 G A 0.312576 -4.2124e-05
7:101393645 A G 0.044096 -1.7151e-05
7:101394974 T G 0.052296 -2.3748e-05
7:101396648 T C 0.023207 5.7850e-06
7:101397898 A G 0.025529 1.7162e-05
7:101404786 A G 0.132977 -5.0473e-07
7:101412889 G A 0.770961 3.1287e-05
7:101419102 G A 0.270102 1.0636e-05
7:101419454 T C 0.027321 -5.7612e-06
7:101434494 G A 0.544675 -1.0779e-05
7:101436847 A G 1.062543 -2.0442e-05
7:101447626 A G 0.279323 -7.0787e-05
7:101449071 A G 0.034131 7.5613e-06
7:101454616 T C 0.372719 1.8763e-05
7:101458144 C A 0.342716 -6.0860e-05
7:101473645 G T 0.382840 1.5452e-05
7:101478402 A G 0.079474 6.5973e-06
7:101489941 T C 0.064056 7.0484e-07
7:101496532 T G 0.648319 -3.2612e-05
7:101500996 G A 0.142378 2.1006e-05
7:101501549 T C 0.036980 1.0990e-05
7:101505933 A G 0.132331 1.4960e-05
7:101506115 C T 0.564507 -2.4140e-06
7:101506462 G A 0.035698 -1.2508e-05
7:101515339 G T 0.023693 -9.6156e-06
7:101528077 G A 0.088661 9.2138e-06
7:101529912 T C 1.166571 -1.2853e-05
7:101534356 A G 0.066885 8.2250e-06
7:101535245 C T 0.038642 9.0978e-06
7:101536726 C A 0.280536 1.3946e-05
7:101536886 A G 0.222773 9.5453e-06
7:101540475 T C 0.065260 -1.1902e-05
7:101542161 T C 0.055427 2.1038e-05
7:101545942 A G 0.037299 6.0376e-06
7:101546267 G T 0.041882 -2.8877e-05
7:101546316 T C 0.278908 -1.2722e-06
7:101546782 G A 0.120333 -5.0491e-06
7:101548273 A C 0.133015 1.9549e-05
7:101558899 C T 1.687104 -2.3810e-05
7:101559889 A G 0.039183 4.8323e-07
7:101561492 T C 0.154576 3.6677e-06
7:101572540 A G 0.063294 -2.5554e-05
7:101587392 A G 1.099914 -3.2435e-05
7:101592038 A G 0.268994 1.6512e-05
7:101599049 G A 0.032149 -6.5008e-06
7:101608239 G A 1.731298 -2.5597e-06
7:101608825 G A 0.061948 6.1629e-06
7:101615100 G A 0.375922 -7.5739e-07
7:101626768 A G 0.505656 -2.2191e-05
7:101630684 C A 0.425498 -1.7118e-05
7:101642837 A C 0.036266 -2.0962e-05
7:101650302 G A 1.062475 -2.5002e-05
7:101656971 T C 0.127014 4.8830e-06
7:101662356 A G 0.116787 1.0996e-05
7:101668533 G C 0.087464 1.3692e-05
7:101669053 T C 0.317159 -1.6749e-05
7:101671294 A G 0.569854 6.8895e-06
7:101671793 T G 0.351705 -3.0452e-06
7:101703703 A C 0.336780 -3.1619e-05
7:101704762 G A 0.076907 -3.3160e-05
7:101714100 A G 0.035715 -2.7967e-06
7:101715222 A G 1.644770 -5.6023e-05
7:101717185 A G 0.048638 -1.1805e-08
7:101721855 C T 0.773018 -6.2376e-06
7:101731264 C A 0.076870 1.2265e-05
7:101736364 T C 0.121462 3.2713e-05
7:101740993 T C 1.160152 -7.9402e-06
7:101758564 T C 0.092785 3.8919e-07
7:101765941 G C 0.075245 -3.5542e-05
7:101768546 C T 0.373328 -1.2215e-05
7:101771546 A G 1.189125 -9.4718e-06
7:101776509 A G 0.037456 1.8211e-06
7:101782668 G A 0.060830 -8.1776e-06
7:101784738 A G 0.024458 -1.0280e-05
7:101788475 A G 0.582893 -1.1702e-05
7:101792401 A G 0.189829 -1.6678e-05
7:101796084 T C 0.093403 -1.8074e-05
7:101809851 G A 0.532127 1.5750e-05
7:101815825 T C 0.132746 3.2184e-05
7:101817435 C T 0.031965 1.4705e-05
7:101818796 T C 0.125297 3.4902e-05
7:101825367 T C 0.788191 -3.2136e-05
7:101834007 T C 0.096987 -3.1550e-06
7:101835352 T C 0.296631 1.0649e-05
7:101842569 T C 0.770063 -2.9973e-05
7:101854168 A G 1.095583 1.0382e-05
7:101855439 G A 0.045891 2.1427e-05
7:101858184 G C 1.889907 3.3093e-05
7:101893646 T C 0.109263 9.9116e-06
7:101896232 G A 1.611958 7.0054e-06
7:101896983 A G 0.146485 1.4676e-05
7:101900110 C G 1.891083 1.4169e-05
7:101901733 C T 1.884263 3.9651e-06
7:101907669 G A 1.239375 -2.9341e-06
7:101907802 A G 0.939092 -7.6440e-06
7:101908229 C G 0.449749 1.5262e-05
7:101916798 A C 0.297753 8.5277e-06
7:101917521 A G 1.128459 -1.4744e-05
7:101921289 G A 0.061316 3.9088e-05
7:101928176 A G 0.295849 2.9510e-06
7:101928495 C G 1.275593 2.6261e-05
7:101931936 A G 0.035447 2.5987e-05
7:101933294 G A 1.452836 -2.0826e-06
7:101939603 A G 0.098741 5.8319e-06
7:101949128 T C 0.737415 -6.0566e-07
7:101950500 G A 1.395002 -5.4191e-06
7:101957518 A C 0.630579 -1.3854e-05
7:101958510 A G 0.755696 -3.0571e-05
7:101960149 C T 1.419735 -9.8859e-06
7:101961132 A G 0.124920 -5.6022e-06
7:101961839 T C 0.045456 -7.1816e-06
7:101966861 G A 0.130244 -1.8747e-06
7:101972433 T C 0.035532 3.7923e-05
7:101972595 C A 0.436476 3.4150e-06
7:102030384 G T 0.035943 2.6455e-06
7:102035662 C G 0.115764 -1.2168e-05
7:102036877 G T 0.155749 -1.0752e-05
7:102041433 G A 0.036582 -2.5667e-05
7:102041477 A G 0.111589 -1.4196e-05
7:102048536 G A 0.154308 -8.5594e-06
7:102050768 A G 0.311189 8.6626e-06
7:102053414 A C 1.036215 2.4350e-06
7:102053683 G C 0.139716 1.4761e-05
7:102056611 A G 0.046550 3.6031e-06
7:102065651 T C 0.505571 -1.6758e-06
7:102075315 A G 0.021123 8.8226e-06
7:102082286 G A 1.201069 -1.3198e-05
7:102092001 C T 0.149902 -8.6607e-06
7:102095244 A G 0.045935 3.3601e-06
7:102097222 T C 0.112126 -1.6149e-05
7:102098010 A G 0.320545 1.4544e-05
7:102103294 A G 0.290715 9.6312e-06
7:102104108 T C 1.304379 1.3150e-05
7:102104109 G A 0.048903 -4.7025e-06
7:102110644 T C 0.071471 -6.5078e-06
7:102111183 T C 1.456011 8.3845e-06
7:102111980 T C 0.095827 1.9734e-05
7:102113909 T C 1.552094 2.0847e-05
7:102114090 C T 0.050467 -4.2927e-05
7:102332448 G C 0.112521 -1.0924e-05
7:102339168 T C 1.782445 3.6796e-05
7:102339500 A G 1.299246 1.4114e-05
7:102341967 C T 0.081820 2.0428e-05
7:102347864 A C 0.031142 -1.5699e-05
7:102376026 A G 1.667793 3.4148e-05
7:102378009 A G 1.590206 2.2383e-05
7:102389124 T C 0.258563 1.3536e-05
7:102402610 C T 0.083761 -1.1290e-05
7:102402630 A T 0.028946 -1.0486e-05
7:102409178 T G 0.037633 5.8312e-06
7:102427889 T C 0.370734 1.6764e-05
7:102440184 C T 0.906522 -1.7381e-05
7:102464882 C T 0.067857 -1.6674e-06
7:102466741 T G 0.675354 -1.1716e-05
7:102471213 C T 0.304753 -4.1673e-05
7:102476358 A G 0.121649 -1.2794e-05
7:102483081 T C 0.042926 -3.1463e-05
7:102491286 T C 0.118987 -1.0689e-05
7:102498891 T C 0.082833 3.1056e-05
7:102503205 T C 0.100502 -1.8418e-05
7:102514322 G C 0.045187 1.2275e-05
7:102526866 T C 0.221543 -3.0366e-05
7:102527517 A G 0.714446 -6.6010e-06
7:102549989 G A 0.031469 1.3260e-06
7:102551868 T G 0.049447 4.9378e-06
7:102553366 C T 0.065127 1.3504e-05
7:102555920 C G 0.337490 3.9614e-05
7:102558003 C A 0.079461 2.8018e-06
7:102569146 T C 0.146169 -2.0335e-05
7:102570188 A G 0.046013 3.2626e-05
7:102574715 G A 0.123512 -2.5909e-06
7:102574920 C G 0.220431 -3.0062e-05
7:102585272 C T 0.025434 -1.1136e-05
7:102587610 C T 0.343423 -2.8545e-05
7:102627805 G A 0.325329 2.4137e-05
7:102670915 G A 0.021011 -9.2101e-06
7:102671023 G A 0.585912 2.2996e-06
7:102726630 A G 0.046465 9.4688e-06
7:102729412 T G 0.046523 2.3837e-05
7:102745951 G A 0.190774 -1.5106e-05
7:102746078 C A 0.146607 9.5078e-06
7:102753828 C T 0.051181 3.0141e-05
7:102760511 C A 0.206175 -1.5070e-05
7:102764314 C A 0.047145 -1.4221e-06
7:102769837 C T 1.927434 -1.6722e-05
7:102772511 A G 0.252097 1.9280e-05
7:102773842 T C 0.044640 6.8575e-06
7:102774076 T C 1.342801 -4.9865e-06
7:102780352 G C 0.123709 -1.0308e-05
7:102785784 T C 0.135276 3.8884e-06
7:102797696 A G 0.071444 5.1355e-06
7:102798779 C A 1.813469 8.3776e-06
7:102801900 C T 0.020195 -1.3526e-05
7:102851861 A G 0.245447 -3.1680e-06
7:102866033 C T 0.039132 9.4844e-06
7:102896211 T C 0.246100 -2.2442e-06
7:102932099 C T 0.036432 -6.3398e-07
7:102939887 G A 0.058351 -3.9093e-06
7:102943473 C A 0.058236 -1.2321e-06
7:102952123 T G 0.175009 -7.0680e-06
7:102953757 G C 0.069598 1.3373e-05
7:102974058 C T 0.248197 -1.6127e-06
7:102981904 T G 0.072698 -1.4070e-05
7:102994236 A C 0.106299 -1.3033e-05
7:102997928 G A 0.077319 3.6082e-06
7:103006613 A G 0.037102 -2.7374e-05
7:103007599 C T 0.222192 -2.4502e-05
7:103008646 C T 0.091081 8.8335e-06
7:103025523 A G 0.043596 1.0609e-05
7:103026091 T G 0.165908 -2.1675e-07
7:103033496 C T 0.046146 6.7778e-06
7:103039138 T C 1.628097 1.8018e-05
7:103052731 T C 0.471878 -8.7050e-06
7:103055697 T C 0.079722 8.0348e-06
7:103056920 C G 0.221505 2.8052e-06
7:103056973 A G 0.031656 1.6766e-05
7:103058720 T C 0.336763 1.4937e-05
7:103060699 A G 0.198900 8.8251e-06
7:103062016 C T 0.027518 3.7191e-06
7:103062387 C T 0.142653 8.7491e-06
7:103064037 G C 0.717315 3.3884e-05
7:103071093 C T 0.091958 -1.5911e-06
7:103073367 T G 0.138318 1.7411e-05
7:103076691 C A 0.415795 1.7986e-05
7:103085688 A G 0.107499 1.3737e-05
7:103103937 T C 0.030337 1.9780e-05
7:103113757 A G 0.051932 4.0126e-05
7:103114096 C T 0.504608 2.6404e-06
7:103120050 G A 0.081004 -1.0626e-05
7:103128083 T C 0.347615 -1.5208e-05
7:103128672 G C 0.121414 7.1637e-06
7:103135431 T C 0.610996 7.3398e-07
7:103139889 C A 0.064947 1.1445e-05
7:103153197 A G 1.971282 3.8300e-06
7:103153462 C A 1.288978 4.9779e-05
7:103153771 T C 0.308255 1.2868e-05
7:103173864 A G 0.158428 1.7922e-05
7:103178627 A G 0.264037 5.1015e-06
7:103179595 G A 0.043545 -1.9436e-06
7:103188061 T C 1.600242 1.7966e-05
7:103191428 T C 1.092907 -8.7569e-06
7:103192058 C T 0.182149 3.7484e-05
7:103192532 T C 0.510092 4.5631e-05
7:103192716 T C 0.159458 2.2653e-06
7:103193651 C T 1.080753 -1.8821e-05
7:103195900 G A 0.070070 5.2789e-06
7:103201263 C T 0.518024 -2.8869e-06
7:103204766 G A 0.239973 -1.9123e-05
7:103205194 T C 0.031581 1.4471e-06
7:103207369 C T 0.074120 2.6044e-05
7:103208897 T C 1.478433 -4.8729e-06
7:103215464 C T 0.092577 1.0346e-05
7:103217338 G A 1.027413 -5.5323e-06
7:103231290 A C 1.472943 -1.1748e-05
7:103234202 T C 0.036983 -1.3924e-06
7:103245695 C T 0.158687 -2.2985e-05
7:103251161 C G 0.223651 -1.4076e-05
7:103256966 C T 0.067466 -1.0056e-05
7:103257423 G A 0.021575 8.4133e-06
7:103259237 G A 0.051851 1.1603e-05
7:103263032 C T 0.031336 1.3424e-05
7:103268345 G A 0.032502 6.4325e-06
7:103273012 A T 0.022711 4.8275e-06
7:103278663 T C 0.032645 -7.5894e-06
7:103283106 C T 0.059296 -1.3923e-05
7:103284460 T C 0.040505 9.9085e-06
7:103288364 C T 0.818704 -2.4982e-05
7:103291921 A C 0.094892 1.3020e-05
7:103292112 G T 0.072226 -4.7879e-05
7:103292201 A G 0.033175 2.4403e-05
7:103307425 C A 0.492848 3.5559e-06
7:103314340 T C 0.070363 -4.2851e-05
7:103325802 T C 0.056808 1.2264e-05
7:103343420 T C 0.031598 -1.0658e-06
7:103356820 G T 0.058939 -3.4577e-06
7:103360222 G A 0.121999 -2.7314e-06
7:103362288 T C 0.552223 -1.5271e-06
7:103368245 C T 0.220359 -2.6699e-05
7:103370579 G A 0.023296 5.4899e-06
7:103370854 C A 0.126871 2.4879e-05
7:103373051 C T 1.198125 -1.9187e-05
7:103374828 C T 0.034270 2.4495e-05
7:103376166 A C 0.086583 1.3799e-05
7:103378062 G A 0.319315 1.2513e-05
7:103378397 A G 0.156800 -3.9281e-06
7:103390225 T C 0.051259 1.9142e-05
7:103391003 A G 1.114972 -2.6132e-05
7:103393773 C T 0.090065 -1.9802e-05
7:103394799 G A 1.178769 -8.2031e-05
7:103395435 T C 0.060207 -9.6633e-06
7:103396639 T C 0.109926 -1.2010e-05
7:103397373 T C 1.683980 1.1828e-05
7:103397471 T C 0.035511 1.2939e-06
7:103397666 T G 1.342930 4.6845e-06
7:103397953 G C 0.878579 -3.5662e-05
7:103398219 C T 0.323225 -3.8459e-05
7:103398483 A G 0.720875 1.6485e-06
7:103401172 C T 0.386278 9.0026e-06
7:103404693 T C 0.043946 -9.9764e-06
7:103404815 A G 0.313562 1.1195e-05
7:103421832 T C 0.054938 1.0600e-05
7:103424513 T C 0.086648 -1.0509e-05
7:103433290 A C 0.023816 -7.7605e-06
7:103435330 C A 1.315109 4.3715e-05
7:103438880 C T 0.484091 5.7033e-06
7:103444010 A G 0.032475 -1.6456e-05
7:103446450 A G 0.177158 7.7939e-06
7:103450867 C T 1.954922 1.0466e-05
7:103451593 T C 0.127901 1.3645e-05
7:103454851 C T 0.071151 1.9097e-05
7:103457817 A G 0.937878 1.4267e-05
7:103478071 C A 0.884488 -2.7126e-05
7:103487233 C T 0.235985 2.1377e-06
7:103488080 G A 0.208814 1.4022e-05
7:103490604 G A 0.091499 -2.6330e-05
7:103495424 C G 0.035103 -1.0982e-05
7:103501546 A G 0.310649 1.3125e-05
7:103503850 C T 0.085594 1.4846e-05
7:103510477 G A 0.022816 -3.6287e-06
7:103527369 T C 1.608140 -5.1526e-05
7:103527952 G A 0.514301 -1.1262e-05
7:103537073 C T 1.634040 -5.8185e-05
7:103538333 G A 0.165877 2.6668e-05
7:103538462 A G 0.093893 -5.3261e-05
7:103543392 T C 0.733508 3.6598e-06
7:103546038 A C 0.096742 -3.0784e-05
7:103553960 A C 0.289964 -2.2962e-06
7:103555430 G A 0.023007 -2.7535e-06
7:103561412 A G 1.609663 -3.9595e-05
7:103562111 T C 0.030462 1.0216e-06
7:103563145 T C 0.749736 -3.7777e-05
7:103563406 C T 0.055771 7.3978e-06
7:103569402 C T 0.896873 2.4736e-06
7:103573436 A G 1.425726 1.1222e-05
7:103575173 T C 1.852672 -1.5345e-05
7:103575358 T C 0.022735 -6.6569e-06
7:103575585 G A 1.027545 -2.3112e-05
7:103580446 C T 0.263296 9.4232e-06
7:103581626 G A 1.595442 9.9844e-06
7:103583059 C T 0.038472 6.5878e-05
7:103583760 A G 1.653755 8.8314e-06
7:103587872 C T 0.755267 2.2443e-05
7:103589901 G A 0.673107 4.3818e-06
7:103592934 C T 0.077662 -7.9632e-06
7:103599905 T C 0.161424 2.1893e-05
7:103600365 A C 0.249938 -4.6744e-06
7:103601362 C T 1.312906 -5.1447e-06
7:103621551 A G 1.329164 -3.4738e-06
7:103624106 G A 0.029045 1.3963e-05
7:103625877 C T 1.254834 -7.6247e-06
7:103628036 T C 0.259961 -1.4798e-05
7:103640697 G A 0.584222 1.2363e-06
7:103643258 A G 0.035311 6.1319e-06
7:103647344 A G 0.250543 6.8566e-06
7:103648163 G T 0.201674 2.2254e-05
7:103651817 T C 0.101274 1.2811e-05
7:103654424 A G 0.833042 1.6569e-05
7:103658497 T C 0.023782 1.4598e-05
7:103660142 C T 0.135493 -7.8876e-06
7:103667914 A G 0.080137 6.4899e-06
7:103669970 G A 0.036038 7.7818e-06
7:103681973 G A 0.161549 2.2258e-05
7:103682022 A C 1.838954 2.5314e-05
7:103685475 C T 0.130597 1.7329e-05
7:103690444 T C 0.025420 1.0854e-05
7:103705104 T C 0.041012 5.3018e-06
7:103709197 C T 0.104290 7.6707e-06
7:103730378 G T 0.412477 -2.0409e-05
7:103733264 A G 0.983895 2.6622e-05
7:103744929 T C 0.385778 1.6722e-05
7:103750626 A G 0.027001 -6.3564e-06
7:103755618 T A 0.451401 1.7029e-05
7:103762906 A G 0.362761 -1.0450e-06
7:103763083 C T 0.077230 -3.0766e-06
7:103771985 C T 0.162199 2.5459e-06
7:103779411 G A 0.050817 -2.3333e-06
7:103785741 T C 0.322619 4.1873e-06
7:103803842 A G 1.556038 -2.8290e-05
7:103804914 C T 0.079726 1.8579e-05
7:103811841 A G 1.182166 -2.5312e-05
7:103813522 T C 0.426596 3.7076e-06
7:103828290 G A 0.026916 2.5425e-05
7:103833092 C T 0.082238 3.0730e-06
7:103834258 C A 0.125753 1.0958e-05
7:103843108 G T 0.120225 -1.4025e-05
7:103847421 C T 0.363370 1.0481e-05
7:103849590 C T 0.462124 2.0481e-05
7:103858834 C T 0.461410 1.8061e-05
7:103869191 G A 0.359524 6.1995e-06
7:103870582 C T 0.114139 9.6507e-06
7:103871529 T G 0.525480 -9.7506e-06
7:103877477 G A 0.227101 3.9697e-05
7:103880245 T C 0.783812 3.0345e-05
7:103881737 T G 0.062169 -2.6899e-06
7:103884078 T C 0.223011 -2.5741e-05
7:103889797 G A 0.615885 2.5191e-05
7:103896486 C T 0.160404 -2.3633e-05
7:103896757 T C 0.102637 1.6479e-05
7:103899860 C T 0.028766 1.3931e-05
7:103902438 T C 0.138220 2.7542e-05
7:103902995 G A 0.151126 3.9585e-06
7:103904428 T C 0.775316 1.6743e-05
7:103905967 C G 0.047574 1.9422e-06
7:103909169 T C 0.029470 -1.5887e-05
7:103916355 C T 0.208491 -4.4974e-06
7:103939881 T C 0.044262 -1.6541e-05
7:103943613 G A 0.062302 1.1422e-05
7:103948227 A G 0.097368 -1.1686e-06
7:103952871 C T 0.053996 -1.3642e-06
7:103962110 C T 0.858010 1.8391e-05
7:103972587 A G 0.238695 -1.7558e-05
7:103982431 G T 0.022265 -8.9213e-06
7:103989493 A C 0.784288 -9.4059e-06
7:103995723 G A 0.152166 2.1515e-05
7:103997606 A G 1.029735 8.3399e-06
7:103999524 A G 0.045813 1.0915e-07
7:104000657 A G 0.195939 2.5671e-05
7:104008260 A G 0.117491 -4.0335e-06
7:104009416 G A 0.094430 -5.0109e-06
7:104023680 A G 0.167227 1.2554e-05
7:104027613 G A 0.208015 -1.4626e-05
7:104034397 A G 0.107727 -1.1576e-05
7:104055711 A G 0.170447 -1.3863e-05
7:104065591 A G 0.040638 -1.5806e-05
7:104067369 G A 0.069836 7.0941e-06
7:104076577 C T 0.048383 1.1449e-05
7:104078323 T G 0.307738 -8.7002e-06
7:104084280 G T 1.833181 1.4806e-06
7:104087323 A C 0.364359 -4.7565e-06
7:104088500 C T 1.630769 1.4046e-05
7:104091887 C G 0.049814 6.3601e-07
7:104094506 C T 0.191145 1.1980e-05
7:104110492 T C 0.838491 -4.1720e-05
7:104112954 G A 0.086209 -6.3348e-06
7:104113717 C T 1.114431 -2.6397e-05
7:104117921 G A 0.274165 -2.1178e-05
7:104119163 A G 0.121081 5.2580e-06
7:104122692 T C 0.968997 -3.1241e-05
7:104123918 G A 0.367439 4.0097e-06
7:104130830 A G 0.136496 2.2252e-05
7:104133882 C A 0.103593 -2.1236e-05
7:104138686 C A 0.090139 -2.1806e-05
7:104139312 G A 0.076023 -1.4074e-05
7:104141309 C A 0.187500 1.5034e-05
7:104143118 T G 0.147722 2.1751e-05
7:104145122 C T 0.213516 -5.3972e-06
7:104152760 C T 0.773041 -2.3604e-05
7:104154817 C T 1.433797 2.0066e-05
7:104158491 G A 0.109692 2.0522e-05
7:104163940 A G 0.093716 8.1700e-06
7:104164878 A G 0.139957 -2.5064e-05
7:104169800 G A 1.143748 -1.3424e-05
7:104173834 C G 1.446074 3.7252e-06
7:104174623 T C 0.292052 -1.9255e-05
7:104175057 A C 0.040172 6.7826e-06
7:104187750 C A 0.101138 1.1570e-05
7:104191153 G A 0.545508 -2.4123e-05
7:104204740 T C 0.056668 8.7588e-06
7:104207978 T C 0.036201 1.3148e-05
7:104215791 T C 0.519197 -4.3845e-06
7:104215886 A G 0.064512 -1.6254e-05
7:104218482 G A 0.077710 2.5276e-05
7:104240876 T C 0.070710 2.4211e-05
7:104243376 G A 0.305678 1.1347e-05
7:104246719 T C 0.471916 -2.3479e-05
7:104249228 T C 0.077387 -1.5325e-05
7:104251851 A G 0.098398 -1.6432e-06
7:104254611 A G 0.033080 7.9731e-06
7:104265556 A G 0.038204 1.2608e-05
7:104269618 T G 1.494208 -1.0488e-05
7:104271093 T C 1.458514 7.9173e-06
7:104280259 G A 0.049219 8.8231e-06
7:104289556 A G 0.040026 -6.9273e-06
7:104289645 C T 0.298817 -1.4931e-05
7:104294485 C T 0.267940 2.4125e-05
7:104314783 T G 0.336457 7.0294e-06
7:104318549 A G 0.057627 8.5805e-06
7:104323214 T G 1.004437 -1.8869e-05
7:104325456 A G 0.044028 1.1250e-05
7:104336817 G T 0.122353 -3.9322e-06
7:104339792 G T 0.139505 3.6132e-05
7:104340931 A G 0.045707 -1.2247e-05
7:104350807 C T 0.059697 1.1304e-05
7:104360520 G A 0.176016 6.1055e-06
7:104362704 A G 0.295128 5.7878e-06
7:104366640 G A 0.818490 -8.5958e-06
7:104402709 A G 0.485488 -7.5852e-06
7:104409059 A G 0.635831 -1.0348e-06
7:104410863 C A 0.196326 -8.0340e-06
7:104413055 C T 1.591260 7.7793e-06
7:104414109 T C 0.545094 -7.8663e-06
7:104416558 C T 0.443928 2.2976e-05
7:104416645 G A 0.987744 1.5288e-05
7:104417771 A G 0.036174 1.8695e-05
7:104418331 A T 0.040896 -2.3124e-06
7:104419449 T C 0.335851 1.8358e-06
7:104426845 T C 0.275073 -3.1765e-07
7:104428715 T C 0.046744 -2.6509e-06
7:104431188 T C 1.365855 1.2943e-05
7:104435682 G A 0.055529 -3.6268e-06
7:104436937 G C 0.078199 -1.1746e-06
7:104450896 C G 0.393842 -1.0781e-05
7:104456846 G A 0.048390 -3.7946e-06
7:104457800 G T 0.796327 -1.8822e-05
7:104460747 G A 0.289372 1.1594e-05
7:104461589 A G 0.348094 2.5720e-05
7:104463460 T C 0.033468 2.2870e-05
7:104467535 A G 0.027294 -5.4721e-06
7:104491331 G T 0.434644 4.6357e-06
7:104499350 G A 0.389045 -1.4761e-05
7:104500549 G A 0.629056 3.7062e-05
7:104503813 A G 0.028922 -1.2184e-05
7:104513624 A C 0.029738 -1.5386e-05
7:104524383 T C 0.053102 -3.6283e-07
7:104526245 G A 0.267644 1.4089e-05
7:104526534 A G 0.086250 -1.1939e-05
7:104528518 A G 0.033274 -2.3601e-06
7:104536055 A G 0.077564 7.9337e-06
7:104536482 C T 1.072362 -1.0889e-05
7:104539890 G A 0.033223 -6.2767e-06
7:104540979 G A 0.060037 -1.8121e-05
7:104548632 G C 0.109396 1.9957e-05
7:104572121 T G 0.148225 9.4697e-06
7:104576138 T C 0.118763 3.0262e-06
7:104578265 C T 0.081324 2.3053e-06
7:104584410 T C 0.805741 1.5443e-05
7:104594348 A G 1.609425 1.3153e-05
7:104605104 C G 1.580914 6.1532e-06
7:104610820 T C 0.050209 -1.2794e-05
7:104614664 G A 0.256557 -1.2529e-05
7:104630211 C G 0.033019 2.6321e-06
7:104635467 C T 0.163215 -4.0950e-06
7:104642579 T C 0.021568 1.2982e-05
7:104647570 C G 0.189938 5.4204e-06
7:104668546 T C 0.046717 1.9631e-05
7:104670433 A G 0.229869 9.1625e-06
7:104680015 T C 0.076635 8.2658e-06
7:104692605 T G 0.063135 -1.3441e-05
7:104706702 G A 0.054067 -3.2452e-06
7:104725105 A G 0.962881 5.9463e-06
7:104726554 A G 0.061482 8.8091e-06
7:104735140 A G 0.043681 -3.5812e-06
7:104745295 C T 1.416237 -4.9189e-06
7:104747899 T G 0.089443 6.0307e-06
7:104748764 G A 0.021966 1.4559e-05
7:104750240 C A 0.096388 7.0899e-06
7:104752798 A G 0.024254 1.2743e-06
7:104755514 A C 0.316731 -1.9830e-05
7:104762909 A G 0.042471 -2.3121e-05
7:104764594 T C 0.022830 5.3380e-06
7:104768111 T C 0.047203 5.4193e-06
7:104769796 A C 0.179704 -4.5177e-06
7:104774936 A G 0.031700 1.9398e-06
7:104775976 A G 0.021789 -6.5482e-06
7:104783827 T C 0.039078 -1.7818e-05
7:104793841 T G 1.775177 -1.0474e-05
7:104801235 T G 0.116403 -1.9106e-05
7:104810828 C T 0.223178 3.9486e-06
7:104817710 A G 0.031754 -1.4321e-05
7:104818752 C A 0.067527 1.8323e-05
7:104818964 A C 0.033689 1.3312e-06
7:104827010 A G 0.065018 -1.1629e-06
7:104827587 T C 0.146311 3.6263e-07
7:104862583 T C 0.025278 -1.1619e-05
7:104875311 T G 0.090309 3.6298e-06
7:104890023 T G 0.027593 7.3624e-07
7:104892139 C T 1.855130 1.5701e-05
7:104904642 C T 0.032767 3.7929e-06
7:104905057 C T 0.373678 1.4945e-05
7:104918169 G A 1.063444 -9.6448e-06
7:104925323 C T 0.053044 8.5151e-06
7:104944597 T G 0.028066 2.2292e-07
7:104965764 T C 0.037167 3.3507e-06
7:104971823 T C 0.245729 1.3236e-05
7:104983411 A C 0.174860 9.1738e-06
7:105026310 A G 0.063784 1.2499e-06
7:105028238 A G 1.089844 -7.8432e-06
7:105042368 G C 1.158466 6.7564e-06
7:105045638 G T 0.147719 -1.0246e-05
7:105066159 C T 0.020287 9.9990e-06
7:105073788 A G 1.301438 -4.0572e-06
7:105080046 C T 0.198652 2.1839e-05
7:105088872 A G 0.107074 -1.5228e-06
7:105091210 T C 0.156395 7.7706e-06
7:105094697 G A 0.074222 -7.1996e-06
7:105094933 A G 1.967100 4.6090e-06
7:105103372 G C 0.327743 -7.9529e-06
7:105103841 G C 0.048359 -8.6277e-06
7:105104480 C T 0.540466 -1.6107e-05
7:105107249 T C 0.054894 8.0354e-06
7:105110990 T C 0.240694 5.4978e-06
7:105113547 T C 0.178273 -6.0085e-06
7:105116448 T C 0.134589 2.6051e-05
7:105120480 A G 0.070774 2.8101e-05
7:105120583 C T 0.042001 -9.8445e-07
7:105122960 C T 0.547813 -1.0565e-05
7:105123148 T C 0.442439 1.2329e-05
7:105128508 A C 0.067119 -7.2318e-06
7:105140066 G A 0.029524 -1.1683e-05
7:105143510 G A 0.104701 1.2294e-05
7:105144946 G A 0.318597 -1.1458e-05
7:105148593 A G 0.033549 -1.5693e-05
7:105152714 C T 0.030789 -1.2832e-06
7:105155587 T C 0.127232 -9.5140e-06
7:105170965 A G 0.577065 -3.0150e-05
7:105177041 T A 0.340672 1.8571e-06
7:105179487 G C 0.102222 1.0070e-05
7:105182444 A G 0.076853 2.0805e-06
7:105188996 A G 0.074762 -2.7397e-05
7:105189338 C T 0.333400 4.4931e-06
7:105192057 C T 0.033624 9.7509e-07
7:105195276 G T 0.114543 8.7272e-06
7:105200904 A G 0.072311 1.1805e-06
7:105205815 A C 0.028800 -2.6304e-06
7:105208492 T C 0.125460 8.3379e-06
7:105215970 A G 0.128554 4.6298e-07
7:105225323 A G 0.050385 1.0256e-05
7:105226698 C G 0.356852 4.2054e-05
7:105228735 C G 0.198805 -4.2077e-05
7:105237548 T C 0.023670 6.0348e-06
7:105242661 T C 1.706221 -1.3546e-06
7:105249466 G A 0.142388 -7.0269e-07
7:105252718 G A 0.947888 -5.1240e-05
7:105254085 C T 0.605291 5.1021e-05
7:105255304 T C 0.078077 2.3134e-06
7:105256374 G A 0.960494 -3.3381e-05
7:105261997 C T 0.714952 -6.9979e-06
7:105262173 A C 0.081739 -3.5656e-06
7:105265352 C T 0.373290 -1.9902e-05
7:105267160 T C 0.042559 2.7521e-05
7:105273720 C A 0.125868 7.8431e-07
7:105274812 A G 1.140154 1.9845e-05
7:105275124 G A 0.046306 3.9847e-06
7:105277633 A G 0.687968 6.1519e-06
7:105277793 C T 0.694363 -3.7831e-06
7:105281188 A G 0.124355 -2.0914e-05
7:105281242 A G 0.063719 2.9682e-05
7:105289508 C A 0.090745 2.2604e-05
7:105292106 C T 0.172300 -3.6737e-05
7:105292848 C G 0.129605 -9.6332e-06
7:105296484 T C 0.063879 -3.3325e-06
7:105297520 G A 0.481663 -9.7526e-06
7:105297755 C T 0.161104 -1.2369e-05
7:105303594 T C 0.075160 -9.2892e-07
7:105306520 C G 1.684384 4.4547e-06
7:105307715 A G 1.096977 1.6477e-05
7:105310046 G C 0.085645 -8.7754e-06
7:105310537 C T 0.144843 -1.0066e-05
7:105312942 T G 1.704457 -1.4291e-05
7:105313520 T C 0.174088 6.7870e-06
7:105314571 A G 0.428310 8.5997e-06
7:105318058 A G 0.213427 -6.9618e-06
7:105322789 T C 0.130557 4.1084e-05
7:105326263 C T 1.128687 2.8858e-05
7:105327530 C T 0.365484 -2.6536e-05
7:105328560 G C 0.056787 -1.4834e-05
7:105330056 A G 1.516311 1.9265e-05
7:105332456 G A 0.292222 3.1800e-05
7:105332712 A G 0.050878 3.0130e-06
7:105334933 A G 0.237389 -2.7729e-06
7:105339137 G A 0.337477 -2.6081e-05
7:105341462 C T 0.049811 -7.5682e-07
7:105348730 G A 0.330313 1.5930e-05
7:105349826 A G 0.124763 2.4364e-05
7:105353902 A G 0.236811 6.3854e-06
7:105360356 C A 1.274740 1.7235e-05
7:105363899 A G 0.121068 1.2060e-05
7:105365629 G A 0.149412 -2.6018e-07
7:105373046 C T 0.417597 -3.2251e-06
7:105374661 G A 0.384330 1.1437e-05
7:105376916 A G 0.056791 -1.0737e-05
7:105378742 T C 1.147692 3.1279e-06
7:105378998 G A 0.042913 2.6113e-05
7:105386262 C T 0.221046 -8.4390e-06
7:105389650 A G 0.039669 -3.7376e-06
7:105392818 A G 0.079556 -9.1780e-06
7:105393597 T C 0.057566 1.9191e-05
7:105396448 T G 0.054482 -2.4286e-06
7:105396550 C T 0.377190 2.1307e-05
7:105396861 C T 0.206767 -9.6636e-06
7:105397482 G A 0.238263 4.7089e-06
7:105399126 A G 1.179242 2.1983e-05
7:105401015 C T 1.579785 3.8724e-05
7:105403533 G A 0.051725 -8.2429e-06
7:105405024 T G 0.152632 -1.0281e-05
7:105406048 A G 0.029453 -1.4580e-05
7:105407661 T C 0.093148 1.9514e-05
7:105408015 C T 0.193321 5.9021e-05
7:105414419 C T 0.087644 4.7325e-05
7:105420850 T C 0.330289 1.8846e-05
7:105421568 C T 0.992622 1.3939e-05
7:105425027 G C 0.426909 1.7998e-05
7:105428210 T A 1.073528 -1.2921e-05
7:105428486 C T 0.057321 1.4345e-06
7:105434752 T C 0.174051 1.0943e-05
7:105437643 T C 0.370876 -4.5900e-05
7:105439187 C A 1.093271 -2.3901e-05
7:105442523 C A 0.477723 1.8912e-05
7:105444016 T C 0.030741 -1.5695e-05
7:105450829 T C 0.030058 9.3573e-06
7:105450966 G T 0.122128 -6.1157e-07
7:105460170 A G 0.026750 1.0537e-05
7:105460891 G A 0.587962 7.7821e-06
7:105466357 G T 0.033787 1.4357e-05
7:105477016 A G 0.035334 1.3039e-05
7:105478976 A G 0.413361 2.5789e-05
7:105481108 C T 0.102005 -1.5974e-05
7:105482615 C T 0.885137 -3.5882e-06
7:105491404 T C 0.058239 -1.3331e-05
7:105492226 G A 0.264802 -1.1519e-05
7:105493095 A C 0.315871 -6.3483e-06
7:105499447 A C 0.118861 4.1516e-06
7:105502151 A G 0.039717 -8.5377e-06
7:105509335 C T 0.413789 -2.2537e-06
7:105514991 T C 0.040587 4.7551e-06
7:105515955 T C 1.909126 9.5354e-06
7:105516016 A C 0.063719 5.5095e-06
7:105526162 A C 0.042552 -1.2433e-05
7:105527753 C T 0.066912 1.6290e-06
7:105527873 T C 0.192750 2.9348e-07
7:105533735 A G 0.103807 -4.2493e-05
7:105542965 A G 0.779671 2.3948e-05
7:105544544 G A 0.021109 6.8200e-06
7:105550870 G A 0.289203 -1.4901e-05
7:105555336 C T 1.192665 5.4251e-06
7:105557595 T C 0.030507 4.1453e-05
7:105561135 G A 0.951845 1.6298e-05
7:105568282 G A 0.901483 -2.7721e-05
7:105568752 A T 0.073083 -7.9699e-06
7:105571923 C T 0.116825 5.6141e-06
7:105572703 G A 0.103535 -3.4343e-05
7:105575202 C T 0.340479 9.7936e-06
7:105575428 C A 1.121652 -1.1039e-06
7:105576245 T C 0.141453 -1.1007e-05
7:105577762 A G 0.873564 -2.2257e-05
7:105578183 A C 0.854025 6.0665e-05
7:105579284 G A 0.727701 -1.6036e-05
7:105580889 C A 1.293231 -6.0760e-07
7:105581448 A C 1.576355 -7.0641e-07
7:105589000 C T 1.025410 5.0509e-06
7:105594305 G A 0.088674 -3.8143e-06
7:105595262 A C 0.027671 3.1975e-05
7:105597021 G A 0.023370 -6.1394e-06
7:105597149 C T 0.209898 -1.0813e-05
7:105597194 C T 0.082119 4.2376e-06
7:105597296 C A 1.299249 1.3062e-06
7:105605317 A C 0.316408 -4.9055e-06
7:105605438 A G 0.050654 -3.5727e-06
7:105606958 G T 0.515247 -6.0351e-07
7:105615426 C G 0.424009 -5.4766e-06
7:105619206 T C 1.591131 -1.1159e-05
7:105619837 C T 0.037197 9.7197e-06
7:105619921 T A 0.050586 -3.5980e-06
7:105620780 T C 0.069581 -1.0171e-05
7:105623817 G A 1.134551 7.2186e-06
7:105625713 T C 0.885657 -4.1856e-06
7:105626351 T C 0.240619 1.0566e-05
7:105626791 C G 0.167686 -2.6047e-05
7:105628904 T C 0.086396 -1.4157e-05
7:105629683 C T 0.216756 -1.9339e-05
7:105629993 T C 0.625914 -1.6165e-05
7:105630156 A G 1.594921 -9.8283e-06
7:105630440 A C 0.704185 -8.9234e-06
7:105632516 A G 0.216715 -1.1690e-05
7:105634441 A G 0.689807 2.1124e-05
7:105637007 C A 0.473684 4.9544e-06
7:105638278 A G 0.058225 -1.0406e-05
7:105639615 G A 0.316037 -3.7909e-05
7:105640160 T C 0.618424 1.3904e-05
7:105644137 A G 0.388688 7.3579e-06
7:105653731 A G 0.057739 -1.3029e-05
7:105654035 C A 0.851822 -1.7952e-05
7:105656840 T G 0.021371 -1.9131e-05
7:105658451 A G 0.335780 3.4838e-05
7:105658521 A G 0.064814 -5.7965e-06
7:105665004 A C 0.039258 9.4899e-07
7:105670992 C T 1.130608 5.7178e-05
7:105677166 C T 0.259355 5.4453e-05
7:105679086 G A 0.222155 4.5354e-05
7:105679396 T C 0.249136 2.5920e-05
7:105683448 C T 0.360755 1.3904e-05
7:105686719 C A 0.737476 -2.0642e-05
7:105688588 T C 0.180752 7.5961e-06
7:105690584 A G 0.026199 -7.4420e-06
7:105691354 C T 0.079794 -2.5375e-06
7:105691837 G A 0.070217 -5.9855e-06
7:105693955 C T 1.385010 -3.0844e-05
7:105695890 T C 0.092084 2.4548e-06
7:105697943 A G 0.026706 -3.2549e-06
7:105700198 T C 0.216117 -1.1277e-05
7:105700868 T C 0.470226 4.3362e-06
7:105700937 A C 0.080467 1.3214e-06
7:105700962 A G 0.781000 -3.5566e-05
7:105702862 A G 0.226676 -1.0615e-06
7:105704158 C A 0.026362 -9.2988e-07
7:105704450 A C 0.090887 -5.1330e-06
7:105705134 G A 1.023874 2.5961e-05
7:105711325 C T 1.087362 -2.5615e-06
7:105712320 A G 0.311451 2.6415e-05
7:105717181 C T 0.637511 -6.5551e-06
7:105720386 T C 0.058249 -1.8182e-05
7:105722720 T G 0.023782 1.9099e-05
7:105730038 A G 0.517042 -1.9244e-05
7:105734508 A G 0.240969 -1.1529e-05
7:105735330 C T 0.037500 2.2191e-05
7:105737166 G A 0.206342 1.3055e-05
7:105738553 C T 0.172221 1.4163e-05
7:105748847 C T 0.244978 2.4330e-05
7:105748999 C A 0.179779 1.0975e-05
7:105751772 C T 0.177814 1.9705e-05
7:105751948 T C 0.050583 4.5195e-07
7:105758826 A G 0.052990 2.8492e-06
7:105765078 T C 0.168869 1.3103e-05
7:105770038 A G 0.070257 3.2202e-06
7:105774867 G A 0.066827 7.1160e-06
7:105775564 G A 0.599464 2.1067e-06
7:105783413 G A 0.051300 -7.6209e-06
7:105783906 T C 0.173840 -7.1177e-06
7:105784879 A G 0.355071 9.6663e-06
7:105800087 A G 0.083251 -1.0884e-05
7:105806598 T C 1.203568 1.5899e-07
7:105812525 G A 1.846573 -3.2220e-05
7:105813186 T C 0.411525 6.3261e-06
7:105816221 C T 0.105218 -1.8856e-05
7:105817543 G T 0.040682 -8.3329e-06
7:105818985 T C 1.796718 -2.9645e-05
7:105823773 T C 0.329776 1.1705e-05
7:105826561 T C 0.403515 -1.7718e-05
7:105829280 G A 0.029102 -2.8521e-06
7:105835719 A G 0.028586 4.0243e-07
7:105840939 A G 0.037425 -1.8264e-05
7:105844934 G A 0.080872 -1.2191e-05
7:105845657 T C 0.142765 -2.2861e-06
7:105848910 T G 0.674011 -1.7186e-05
7:105857560 T C 0.022201 4.7323e-06
7:105863565 A G 0.032570 1.2790e-05
7:105865217 G T 0.199658 1.3401e-05
7:105866933 A G 0.040019 -1.6189e-06
7:105878109 G A 0.044864 -2.4542e-05
7:105879974 G A 1.199893 -1.8514e-05
7:105880890 G A 1.145774 -1.5693e-05
7:105883804 G A 1.243679 -2.5456e-05
7:105907011 A C 0.068258 -3.0217e-06
7:105908010 A G 0.061020 2.2391e-05
7:105912217 T C 0.649726 -1.1734e-05
7:105918862 A G 0.104191 -1.5544e-05
7:105926331 A C 1.511401 -1.8586e-05
7:105927752 G A 0.127827 7.9352e-06
7:105930628 T C 0.025471 -1.1049e-05
7:105930839 G A 0.080800 9.4692e-06
7:105931473 G A 0.088892 -8.2068e-06
7:105935125 A C 0.504061 -2.1261e-05
7:105946493 T C 0.377465 9.7136e-06
7:105950622 A G 0.042372 1.4519e-05
7:105951551 G A 0.553233 1.4609e-05
7:105951894 C G 1.017880 -1.0780e-05
7:105953985 C T 0.200671 1.1526e-05
7:105956199 T C 0.113557 1.9389e-05
7:105957457 G A 1.089018 1.2389e-05
7:105958557 G A 0.236182 5.6110e-06
7:105958582 T C 0.074840 -1.2106e-05
7:105969787 C G 0.050732 -7.8007e-06
7:105972309 C T 0.052316 1.3551e-05
7:105985944 A G 0.192892 -2.1928e-05
7:105986115 A C 0.680199 6.1061e-07
7:105995670 A C 1.258876 -7.8082e-06
7:105997172 T C 0.038299 -2.0236e-05
7:105998889 C T 0.688450 -1.5611e-05
7:106006894 G C 0.060694 2.8223e-05
7:106008197 T C 0.235547 8.8919e-06
7:106018205 G A 0.798955 -2.5433e-05
7:106019443 C G 0.110222 -2.2004e-05
7:106021948 C G 0.894504 -2.9500e-05
7:106024024 C T 0.299354 2.2495e-05
7:106033380 C A 0.266767 -4.0321e-07
7:106040271 A G 0.067279 5.9043e-06
7:106041241 T A 0.050049 -7.6548e-06
7:106041964 A G 0.124464 4.8590e-06
7:106049503 C T 0.093689 3.9644e-06
7:106051342 C T 0.081429 -1.1195e-05
7:106052506 A G 1.331823 2.4463e-05
7:106052692 T C 0.073559 1.3507e-05
7:106055220 A G 0.353544 1.3497e-05
7:106055930 A G 0.080470 4.7115e-06
7:106056105 G T 1.461383 -3.7122e-05
7:106059152 T C 0.131162 -1.7875e-05
7:106061629 T C 0.235954 2.5481e-05
7:106061762 C T 0.048607 -1.0532e-05
7:106062157 C T 0.240667 2.3778e-05
7:106071021 A G 1.173003 2.3448e-05
7:106083136 C T 0.117851 -3.2677e-06
7:106084746 C A 1.256197 -9.4290e-06
7:106091219 A C 0.021541 1.4894e-05
7:106095610 T C 0.228087 4.9971e-05
7:106103517 C G 0.095640 -4.4730e-05
7:106103649 G A 1.045520 -2.8710e-06
7:106105999 T C 0.039261 -5.9100e-06
7:106115719 G A 0.204690 8.3715e-05
7:106121683 T C 0.208239 -1.3512e-05
7:106122359 G A 1.457361 1.0951e-05
7:106126303 G A 0.132185 9.7964e-07
7:106129915 G A 0.103130 -1.9022e-05
7:106129992 G A 1.189669 -9.2426e-06
7:106132346 C T 0.148310 2.5371e-05
7:106145812 A G 0.046064 -1.1037e-05
7:106147658 C A 0.731390 -2.1789e-05
7:106149944 A G 0.156834 -2.9585e-06
7:106153164 C T 0.144265 9.3467e-06
7:106164383 C T 0.368779 3.3709e-05
7:106165392 G C 1.206461 2.4271e-06
7:106169110 G A 0.146614 1.3490e-05
7:106175869 C T 0.083333 1.3878e-06
7:106177825 A G 0.103970 2.8275e-07
7:106180442 A G 0.129608 1.3011e-05
7:106181490 A G 0.039064 2.1931e-07
7:106183076 A C 1.069108 -1.4723e-05
7:106183291 C A 0.036409 1.5268e-05
7:106187630 T C 0.034950 -1.7815e-05
7:106191670 A G 0.046652 1.7339e-05
7:106208536 G T 0.088055 -1.1473e-06
7:106210680 G T 0.406527 1.1872e-05
7:106210885 G T 0.538223 4.0879e-06
7:106210952 T C 0.162675 -2.3090e-05
7:106213502 C T 0.036752 5.4937e-06
7:106217279 C T 0.809260 -8.6281e-07
7:106218426 T G 0.191495 1.8989e-06
7:106229098 G T 0.172055 1.3846e-05
7:106230778 C T 0.084781 1.6349e-05
7:106240253 T C 0.510878 -2.1313e-05
7:106243434 G A 0.087263 6.8647e-06
7:106256264 A G 1.085009 -1.9093e-06
7:106268148 A G 1.447128 -2.3783e-05
7:106273635 C A 0.096263 4.8492e-05
7:106277753 T C 0.020202 2.0771e-06
7:106279498 C A 0.068615 1.6655e-05
7:106280071 C T 0.546477 4.5637e-06
7:106282960 T G 1.191369 1.0075e-05
7:106283152 T C 0.105462 -5.6133e-07
7:106283574 T C 0.055247 -5.5575e-06
7:106283848 C T 0.023976 6.0524e-06
7:106287735 A G 0.108805 2.1458e-05
7:106292613 T C 0.081592 9.0968e-06
7:106294483 G A 0.324404 -5.9104e-06
7:106307860 T C 0.089293 -3.0558e-06
7:106312107 G T 0.033855 -3.1310e-05
7:106319934 T C 0.033852 3.0325e-05
7:106323977 T C 0.066484 5.3798e-06
7:106331356 G A 0.085931 3.9546e-05
7:106345801 G A 0.953337 -3.7527e-06
7:106349163 A C 0.620743 7.0117e-06
7:106359216 T C 0.890196 -4.6220e-07
7:106360409 T C 0.034325 -2.2120e-05
7:106360939 G A 0.108607 -1.9651e-06
7:106360949 C T 1.858051 -9.9467e-06
7:106361206 C G 0.025363 1.0595e-05
7:106361843 C T 0.896373 4.6798e-06
7:106364227 T A 0.048641 -2.1033e-06
7:106369645 G A 0.040322 -2.3041e-05
7:106372903 A G 0.914583 -3.3839e-06
7:106378634 T C 0.063556 -1.8492e-05
7:106383042 C T 0.071291 1.8846e-05
7:106389943 A G 0.154835 1.2909e-05
7:106390179 T C 0.155158 -1.3056e-05
7:106390395 T C 1.696450 -4.7034e-05
7:106396557 C T 0.069159 9.7595e-06
7:106398153 A G 1.122271 -6.2950e-05
7:106398790 T C 0.234241 1.5230e-05
7:106399168 G A 0.897387 -7.7342e-05
7:106399948 A G 0.703665 8.4306e-06
7:106400534 A G 0.045690 1.7120e-05
7:106400535 T C 0.320760 4.2489e-05
7:106404262 G A 0.127034 2.0275e-05
7:106404737 C A 0.145098 2.2186e-05
7:106405063 T G 1.387240 1.9500e-05
7:106406663 T C 0.024105 2.2336e-07
7:106409098 G T 0.904465 3.2772e-05
7:106409452 A G 0.482173 -1.0515e-05
7:106409504 A G 0.542642 6.9026e-05
7:106411858 C T 0.398395 -2.2390e-05
7:106411923 C T 0.273091 -2.0831e-07
7:106413214 C A 0.068608 -6.5302e-06
7:106414069 G T 0.395576 -2.0755e-05
7:106414126 C T 0.035086 -4.2235e-06
7:106423066 G A 0.152210 4.7001e-05
7:106428046 T C 0.024999 3.5156e-06
7:106430663 T C 0.036344 -4.6683e-06
7:106433112 G C 0.033624 -6.1393e-06
7:106434611 T C 1.324078 2.4131e-05
7:106443354 G A 0.161291 -2.1268e-05
7:106445430 A G 0.158728 6.0672e-05
7:106447416 A C 0.324873 7.2222e-06
7:106447789 A G 0.027012 1.1196e-05
7:106452071 A G 0.076554 4.2801e-07
7:106453008 C T 0.257367 -5.7490e-06
7:106454351 T C 0.832661 -2.9242e-06
7:106459386 A G 0.030748 1.5938e-06
7:106460856 C T 0.127276 -3.8214e-05
7:106462439 C T 0.672614 2.2456e-05
7:106465648 G A 1.177471 -4.3727e-05
7:106466767 A G 0.059504 5.4565e-06
7:106466998 A G 0.633040 -2.7152e-06
7:106467455 C T 0.188643 -3.6954e-06
7:106468450 T G 0.109039 2.8869e-06
7:106468550 T C 0.826653 -4.1882e-06
7:106472578 A C 0.024707 6.6064e-06
7:106477445 A G 0.038054 4.1143e-07
7:106479632 G T 0.128384 4.5409e-06
7:106480137 A G 0.428429 -3.5096e-05
7:106480460 G A 0.028586 4.6301e-06
7:106482518 G A 0.100172 -2.8843e-05
7:106482573 C A 0.633690 8.2645e-06
7:106483214 C T 0.071808 1.5742e-05
7:106491633 A G 1.167601 -1.1065e-05
7:106494318 T C 0.138890 2.0477e-05
7:106495809 C T 0.223732 1.4770e-05
7:106500096 C A 0.143989 -3.2399e-05
7:106501262 T C 0.072103 -3.3205e-07
7:106509331 A C 0.206753 1.1048e-05
7:106509571 G A 0.045904 1.3020e-05
7:106519943 C T 1.893776 4.0644e-05
7:106520447 T G 0.020066 -7.5826e-06
7:106522592 G A 0.072641 -5.9599e-07
7:106528196 C T 0.040172 8.7017e-06
7:106535188 A G 0.033995 -8.8838e-07
7:106551098 A G 0.030139 7.5605e-06
7:106558171 C T 0.906212 2.0019e-05
7:106576927 T C 0.027811 2.7260e-06
7:106587138 T C 0.020450 9.7725e-06
7:106589443 A G 0.068724 -1.4139e-05
7:106611395 A G 0.237943 -4.1661e-05
7:106612816 A G 0.975484 -8.4210e-07
7:106619902 C A 0.261664 8.1227e-06
7:106623114 A G 0.090262 -1.7184e-05
7:106624781 C T 0.075819 -1.1362e-05
7:106632267 G A 0.571446 8.1948e-06
7:106633156 C T 0.103161 2.0735e-05
7:106635086 G A 0.037197 -2.5302e-06
7:106637896 C G 0.092400 2.9183e-05
7:106638779 C A 0.083163 -3.3084e-06
7:106642123 T C 1.341570 -2.6962e-05
7:106645306 G T 0.150503 1.9773e-06
7:106653143 G A 0.134181 -2.2526e-06
7:106654296 A G 0.933605 -1.0186e-06
7:106655360 A G 0.137329 -1.5630e-06
7:106662083 G A 0.092839 1.0025e-05
7:106663168 G A 1.536271 -3.8356e-06
7:106665014 A G 0.071032 -2.4000e-05
7:106666751 C A 0.157153 2.4954e-05
7:106675712 T C 0.041913 3.6309e-06
7:106694274 A G 0.175006 -3.5908e-06
7:106700384 A G 0.028946 -2.4171e-05
7:106705607 A C 1.060058 3.0309e-06
7:106708765 G A 0.823634 -2.6711e-05
7:106709102 G A 0.179245 4.1306e-06
7:106721514 C T 0.162474 2.7887e-05
7:106724559 T C 0.088035 -1.0740e-05
7:106727200 T C 0.056138 2.4004e-05
7:106732185 A G 0.167220 1.8312e-05
7:106743878 T C 0.196568 -1.4813e-06
7:106748825 G A 0.200736 -2.8071e-06
7:106758303 G A 0.054530 -2.2596e-06
7:106763218 A G 1.825021 -7.2130e-06
7:106781445 A G 0.954820 -8.0040e-06
7:106787422 G A 0.066456 1.6527e-05
7:106788165 C T 0.170719 2.1763e-05
7:106792704 C T 1.588849 9.9349e-06
7:106793847 T G 0.047166 1.7552e-05
7:106802388 T C 0.029306 8.2461e-06
7:106809649 C A 1.090996 8.1304e-06
7:106832361 A G 0.454179 -1.4251e-06
7:106847716 C T 0.246994 -3.7988e-06
7:106851102 C T 0.026498 1.5110e-05
7:106861769 T C 0.040903 -3.2685e-06
7:106871952 C T 0.160597 -5.0467e-05
7:106888867 A G 0.084265 4.6910e-06
7:106892492 C T 0.030017 2.5004e-05
7:106913314 G T 0.033362 1.7957e-05
7:106914944 C T 0.399306 1.2821e-05
7:106915121 A G 0.068993 -5.1302e-06
7:106938420 C A 0.456974 -6.3337e-06
7:106944706 A G 0.108482 -3.9588e-05
7:106946324 G C 0.043134 1.1942e-05
7:106954721 G A 0.132273 7.8934e-06
7:106957685 A G 0.028555 -1.7397e-06
7:106966381 C T 0.115339 9.5248e-06
7:106967931 G A 0.100951 9.3776e-06
7:106973031 T C 0.088270 2.0404e-05
7:106982170 T C 0.084064 -1.3928e-05
7:107000019 A G 0.036014 2.1198e-05
7:107002504 C T 0.116318 5.3628e-06
7:107002806 G A 1.052320 9.5801e-06
7:107003177 C T 1.058899 6.6367e-06
7:107012229 C T 0.056362 -2.5417e-06
7:107025335 C T 0.458626 -5.9321e-06
7:107025356 T G 0.024676 1.8825e-06
7:107028777 A G 0.095960 3.8214e-06
7:107046747 A G 0.146094 1.6498e-05
7:107047176 C T 0.061064 -1.2427e-06
7:107071397 A G 0.032343 1.7587e-05
7:107084644 G A 1.132399 1.8532e-05
7:107086521 G A 0.041614 1.0026e-05
7:107093778 T G 0.176121 1.4358e-05
7:107112439 G A 0.164878 1.4004e-05
7:107113850 C T 0.124889 -3.9788e-05
7:107118808 C T 0.064223 1.4757e-05
7:107121639 C T 0.042324 2.0454e-05
7:107126790 A G 0.060513 -1.9214e-05
7:107135653 A G 0.424301 2.4049e-06
7:107140906 G C 0.932843 3.0926e-05
7:107146748 G A 0.577388 2.3541e-05
7:107147056 A G 0.073678 4.8917e-06
7:107165905 T C 0.037748 -2.2547e-05
7:107207695 G A 0.362931 1.1480e-05
7:107217020 A G 0.113782 1.0689e-05
7:107220036 A G 0.102542 -6.9570e-06
7:107223426 C G 0.088715 -2.2851e-05
7:107225193 A G 0.030510 -1.4200e-05
7:107244545 T C 0.504636 -1.1474e-05
7:107250414 A G 0.051327 2.0235e-05
7:107250478 T C 0.048172 2.2116e-05
7:107271463 T C 0.058021 4.8000e-06
7:107283711 G A 1.531385 -1.8769e-05
7:107296195 A G 0.087042 7.1598e-06
7:107299694 C A 0.106068 5.8901e-06
7:107300332 C T 0.044235 9.9813e-06
7:107300340 C A 1.422170 -2.6107e-05
7:107307206 T C 0.635978 2.2898e-05
7:107311790 C A 0.232500 1.2337e-05
7:107311940 A T 0.050331 -5.9847e-07
7:107315124 G T 1.278707 -2.0399e-05
7:107317095 G T 0.059164 9.0803e-06
7:107317175 A G 0.889737 -1.0189e-05
7:107324363 A C 0.049335 -1.6181e-05
7:107324774 A G 1.502477 -2.3515e-05
7:107324829 T G 0.027464 -7.9188e-06
7:107328814 G T 0.106819 -1.9947e-05
7:107328956 A G 0.120734 9.9882e-06
7:107331091 T C 0.078080 -1.3562e-05
7:107336882 G T 0.052575 -1.3073e-05
7:107341528 A T 0.069271 -4.3665e-06
7:107359226 G A 0.076003 2.4615e-05
7:107364784 T C 1.965580 -1.4470e-06
7:107366421 T C 0.093471 -2.3028e-05
7:107366997 T C 0.059381 1.9149e-05
7:107379039 T C 0.043324 -8.6677e-06
7:107381115 C T 1.395382 -5.2349e-06
7:107383133 C T 0.489187 -9.4989e-06
7:107385825 T G 0.900032 -3.5037e-05
7:107403579 T G 0.046510 -6.7226e-06
7:107410279 C T 0.498655 -2.3303e-05
7:107416330 A G 0.088113 -2.4911e-05
7:107416602 C T 0.185318 2.8309e-06
7:107419793 C T 0.034379 -4.2547e-06
7:107420354 T C 0.504187 7.0479e-06
7:107423254 T C 0.340506 2.8811e-05
7:107423907 C T 0.293194 1.8655e-05
7:107424320 C A 1.205458 -1.5274e-06
7:107425402 C G 0.635379 2.7305e-05
7:107427322 C A 0.103657 -4.3580e-06
7:107428776 T C 0.190954 -6.5428e-06
7:107431712 C T 0.178344 -1.2421e-05
7:107436232 A G 0.735035 -1.0483e-05
7:107438452 G T 0.477090 -1.0635e-05
7:107439669 C G 1.936977 -3.0043e-06
7:107440930 C T 0.039343 4.9731e-06
7:107441154 T C 0.727943 -2.1425e-05
7:107444221 C T 0.072005 1.0264e-05
7:107453103 A G 0.844516 -2.2546e-05
7:107455339 G T 0.139134 3.6076e-05
7:107456320 A G 1.290396 5.3996e-06
7:107458561 T C 0.322572 -4.1352e-06
7:107460940 C A 0.024186 1.0450e-05
7:107463953 C T 0.207746 6.7170e-06
7:107464932 C T 0.284222 8.0157e-06
7:107469029 A G 0.079872 -3.2434e-06
7:107471103 C T 0.930586 5.8640e-06
7:107472138 C T 1.152400 1.1121e-05
7:107472963 A T 0.038578 1.4067e-05
7:107473399 T C 0.087080 -6.9236e-06
7:107475791 G T 0.190206 -3.1900e-06
7:107476913 G T 1.141963 1.4181e-05
7:107477017 A G 0.304648 -1.2461e-06
7:107479087 T C 0.372002 1.2509e-05
7:107479519 A C 0.574958 4.0581e-06
7:107482876 A G 0.027807 1.3884e-05
7:107484437 A G 0.770808 5.6645e-06
7:107492789 G A 0.880534 -2.4670e-07
7:107496036 T C 0.333244 5.3250e-06
7:107497476 A G 0.037170 -3.3023e-06
7:107498242 G A 1.172704 1.0896e-06
7:107501311 C A 0.088120 4.3114e-06
7:107502048 A G 0.101114 -1.4585e-05
7:107503441 C A 0.835537 3.2054e-06
7:107504376 G A 0.062914 1.7035e-05
7:107510785 T C 0.021347 -1.2888e-05
7:107518938 G A 0.316989 6.0180e-07
7:107527692 C A 0.065688 -5.6648e-06
7:107536417 A G 0.230746 1.1735e-05
7:107549550 G A 0.059126 -2.9616e-05
7:107559502 C A 0.027722 4.1570e-06
7:107568599 A G 1.327056 7.5810e-06
7:107569962 G A 0.043912 -3.7589e-06
7:107580839 G A 1.208657 1.7224e-05
7:107586254 T C 0.895292 1.1377e-05
7:107591416 A C 0.057192 -1.8222e-05
7:107592198 G A 0.145543 2.5927e-06
7:107592403 A G 0.441589 -6.6943e-06
7:107593989 C T 1.247735 7.6477e-06
7:107594185 T C 0.049906 -1.3409e-05
7:107596880 A G 0.025862 -2.1577e-05
7:107599806 T C 0.133905 1.2337e-06
7:107600211 C G 0.027845 4.7465e-07
7:107600558 T C 0.718913 3.3559e-05
7:107601523 C T 0.625142 3.2302e-05
7:107604166 C A 0.097837 -2.2867e-05
7:107604818 G T 1.218547 8.8727e-06
7:107605282 A G 0.085189 1.7283e-07
7:107605709 T C 0.161682 9.5367e-06
7:107612629 G A 0.906413 -1.5573e-05
7:107616078 A G 0.185692 6.5993e-06
7:107622150 G A 1.134511 1.4824e-05
7:107622424 A G 0.872075 5.7088e-06
7:107623867 C A 0.099717 1.2828e-05
7:107623938 T C 0.124383 -2.3346e-05
7:107628679 A C 1.960844 -3.0454e-05
7:107629659 T C 0.264071 -7.2482e-06
7:107635158 C T 0.054278 -2.0774e-06
7:107636883 C G 0.042763 -8.8320e-07
7:107638236 C T 0.810616 -6.6112e-06
7:107641616 T C 1.061540 -7.8777e-06
7:107644010 C G 0.118195 1.0528e-05
7:107645108 C A 0.034875 3.1015e-06
7:107645418 T C 0.035409 -2.6084e-06
7:107645493 T C 1.796415 1.1274e-05
7:107647527 G C 0.083373 1.0446e-05
7:107649288 G A 0.505458 7.7719e-06
7:107651045 A G 0.023666 -1.4524e-05
7:107653364 T C 0.226041 -2.9274e-05
7:107654416 C A 0.568161 4.2863e-06
7:107655604 A G 0.194908 8.5672e-07
7:107661612 C T 0.100186 2.8962e-05
7:107663975 T C 0.027596 4.9028e-06
7:107671407 G C 0.111314 1.9373e-05
7:107675223 C T 1.624228 2.2372e-05
7:107675701 A G 0.040312 1.0486e-05
7:107677984 A G 0.113255 2.1842e-05
7:107685895 G A 0.746754 2.6226e-06
7:107700672 C T 0.038976 1.2928e-05
7:107702877 A C 0.064148 4.9761e-05
7:107710599 G T 0.262426 -1.9873e-06
7:107711286 T C 0.032750 -1.0979e-05
7:107712074 C T 0.156429 3.5000e-05
7:107720162 A C 0.130818 6.1046e-06
7:107720333 T G 0.072127 -8.5203e-06
7:107721121 A G 1.029745 8.0516e-06
7:107730838 T C 0.153505 -1.5696e-05
7:107730926 C T 0.121445 -1.4449e-05
7:107732925 T C 0.060717 -1.2741e-05
7:107739181 G A 0.821951 8.7159e-07
7:107744080 T C 0.175002 -2.9939e-05
7:107750157 A G 0.846498 6.5208e-06
7:107771850 C T 0.034559 4.7534e-06
7:107777597 C T 0.045792 -7.6900e-06
7:107779773 T C 1.002393 -2.8473e-06
7:107781293 A G 0.037418 2.9605e-06
7:107781862 T C 0.087301 -4.3042e-07
7:107782329 A G 0.104194 2.1520e-05
7:107782812 G A 1.748814 -5.1338e-05
7:107785426 G T 0.035096 -3.1536e-05
7:107787327 G A 0.065746 -2.9962e-05
7:107788257 T C 0.094284 -2.2673e-06
7:107795111 G T 0.049008 5.7969e-06
7:107800627 C T 0.778043 1.0557e-05
7:107800936 T C 0.064566 -3.3992e-05
7:107803171 C T 0.090092 3.0028e-06
7:107804119 G A 0.211221 -2.2283e-05
7:107826909 G T 1.556095 2.9290e-05
7:107834613 C G 1.561980 -2.0503e-05
7:107840120 A G 0.111402 -3.7490e-06
7:107841900 T C 0.039754 -1.9857e-05
7:107843948 G A 0.567611 -7.6448e-06
7:107847101 A G 0.045830 1.9514e-05
7:107849667 C T 1.929984 -6.8010e-06
7:107863826 C T 0.039078 -1.9348e-05
7:107869519 G A 0.072297 -1.0726e-05
7:107871146 C T 0.120568 -8.8295e-06
7:107872135 C G 0.133681 -1.9876e-06
7:107872639 C T 0.240585 -6.2734e-06
7:107872816 A G 0.252991 1.5333e-05
7:107873120 C T 0.030741 1.6692e-05
7:107873943 C T 0.553155 -1.6444e-05
7:107876174 T G 0.072797 1.7180e-05
7:107880612 G A 0.908484 -1.6379e-06
7:107883066 A G 0.024737 2.0184e-07
7:107886798 C T 0.552260 -1.0834e-05
7:107888799 C T 0.040733 -5.3131e-06
7:107907607 T C 0.097436 1.8442e-05
7:107910206 T G 0.077326 2.1492e-05
7:107911705 T C 1.239803 -1.1469e-06
7:107920687 T G 1.739142 -1.7897e-05
7:107925839 C T 0.038928 5.4470e-05
7:107928637 A G 0.058936 1.8383e-05
7:107935672 G A 0.062227 1.4960e-05
7:107945601 C T 0.026206 1.5186e-05
7:107947172 C A 0.027919 -1.4511e-05
7:107949079 C T 0.095967 2.1406e-05
7:107959847 C T 0.074912 -2.1503e-06
7:107967042 C T 0.602649 -1.6199e-05
7:107973500 A G 0.136472 8.5370e-06
7:107978272 A G 0.069496 2.2611e-06
7:107988922 C T 0.400309 6.9250e-06
7:107994117 G T 0.515522 -4.5571e-06
7:107994197 T G 0.029731 -1.8712e-05
7:108006941 C T 0.641468 -1.5255e-05
7:108010555 C T 0.123067 -1.7254e-06
7:108012591 T C 0.125287 -4.8639e-06
7:108016759 A G 0.056039 -1.9131e-05
7:108018667 T G 0.044085 -3.3657e-06
7:108025395 C T 0.446200 4.2266e-05
7:108056739 G T 0.119874 3.2991e-05
7:108059300 A G 1.757372 9.6019e-06
7:108060564 A G 0.116842 -6.1139e-07
7:108069980 G A 0.042549 -9.2832e-06
7:108074766 T C 0.707955 -1.5734e-05
7:108083099 T C 1.899991 1.6657e-06
7:108088494 A G 0.616656 -3.2503e-06
7:108090255 T C 0.238647 -2.4989e-05
7:108098223 C T 0.349770 3.6679e-05
7:108102346 T C 1.231983 2.2790e-06
7:108107257 T C 1.238759 7.0205e-06
7:108122146 G A 0.046217 -6.8435e-06
7:108140634 T C 0.035161 4.4545e-05
7:108140766 G T 0.139134 -3.6985e-06
7:108155051 T C 0.028616 1.4660e-06
7:108166060 T G 0.033570 1.2183e-08
7:108170774 A G 0.130713 -3.4473e-06
7:108172885 G T 0.649522 -1.4867e-05
7:108178190 T C 0.074769 5.0930e-06
7:108192737 G A 0.051463 -2.1656e-06
7:108202345 C A 0.348047 -6.4084e-06
7:108206653 A G 0.707255 -1.5753e-05
7:108212353 A G 1.055091 -1.3966e-05
7:108213362 C T 0.069027 -3.1090e-06
7:108218148 A G 1.059286 -1.5240e-05
7:108224671 G A 0.035018 -1.6121e-05
7:108233921 A G 0.036633 1.5240e-05
7:108239477 C T 0.727912 -8.8092e-06
7:108251949 G A 0.045221 5.6433e-06
7:108254333 A C 0.082503 -6.0096e-06
7:108254594 C A 0.949261 2.6314e-05
7:108258793 T C 0.946470 2.6504e-05
7:108262884 C G 0.035107 -3.2218e-06
7:108263150 T C 0.742283 8.6374e-06
7:108266189 G A 0.120568 -1.9127e-05
7:108270502 A G 0.104419 1.9102e-05
7:108271223 C T 0.119402 7.0743e-06
7:108280864 C T 0.053092 -1.3101e-05
7:108308095 C T 0.225898 4.5203e-06
7:108323239 A G 0.151353 -1.7879e-05
7:108339658 G A 0.074670 1.9418e-05
7:108339862 G A 0.146131 -8.4025e-06
7:108357482 T C 0.041379 2.3140e-06
7:108358800 A G 0.858792 -1.5232e-05
7:108362611 G A 0.036759 1.4607e-05
7:108363946 G A 0.051766 -6.7321e-07
7:108364238 T C 0.054625 -1.0149e-05
7:108364500 G A 0.147488 -4.5839e-06
7:108372544 C T 0.055767 -1.3765e-05
7:108380684 A G 1.730812 2.5657e-05
7:108388133 G T 0.118259 1.6602e-05
7:108389779 C T 0.109903 5.0199e-06
7:108406749 T C 0.034189 7.4104e-07
7:108409711 C T 1.923769 1.0820e-05
7:108410409 A G 0.576348 -3.0201e-05
7:108413876 C T 0.248122 3.0730e-06
7:108415940 G A 1.803987 1.2255e-05
7:108418463 T G 0.042879 2.6728e-05
7:108435407 T C 0.031958 -7.7072e-06
7:108436052 A G 0.049029 1.0538e-05
7:108436991 G A 0.087858 1.3013e-05
7:108447405 G A 0.024033 1.0957e-05
7:108451119 T C 0.152431 -1.7635e-05
7:108455691 C T 0.096201 1.5171e-05
7:108456804 T C 0.037051 1.5475e-05
7:108459312 A G 0.087008 3.1460e-05
7:108466363 A C 0.172830 -3.6444e-05
7:108467300 C T 1.926795 1.0325e-05
7:108470869 T C 0.029779 8.9032e-06
7:108478024 G A 0.055750 -1.7687e-05
7:108480997 A G 0.094726 -1.3152e-05
7:108487255 T C 0.124362 6.4732e-06
7:108491659 C T 0.025125 -1.1623e-05
7:108492401 C T 0.039611 2.0603e-05
7:108505989 A G 0.026604 -1.0802e-06
7:108508901 T C 0.104929 -2.1550e-05
7:108521842 A G 0.170059 6.0692e-06
7:108522559 T C 1.440658 -2.6992e-05
7:108524991 G A 1.967012 -4.8621e-06
7:108525044 A G 0.030945 1.4047e-05
7:108525598 A G 1.319243 -2.5718e-05
7:108528248 T C 0.115546 7.9819e-07
7:108531975 T C 0.029283 1.2244e-05
7:108538911 G A 0.719416 4.2910e-05
7:108539358 C T 1.403610 -1.1777e-05
7:108540388 A G 1.408924 -2.3608e-05
7:108544461 C G 0.123138 2.2408e-06
7:108548014 G A 0.050124 -7.2560e-06
7:108548660 G A 0.129394 -1.9410e-06
7:108549101 G A 0.042144 1.7308e-06
7:108553020 A G 0.052313 -5.6331e-06
7:108563408 T C 0.034437 3.0445e-05
7:108569729 G T 0.124546 -1.6943e-06
7:108592224 G A 1.588166 -1.4907e-05
7:108610047 C T 0.021602 5.4270e-06
7:108611847 C T 0.054911 -1.3293e-05
7:108630669 G T 0.094403 -1.4183e-05
7:108634920 T C 0.059235 -9.3809e-07
7:108637038 G A 0.150949 -1.6056e-05
7:108637645 T C 0.053928 -6.0952e-06
7:108649696 C T 1.360466 -2.7495e-05
7:108662552 T C 1.821397 1.9933e-05
7:108672911 G C 0.688365 1.7045e-05
7:108686941 C G 0.081470 -3.2808e-06
7:108703050 C G 0.081218 1.3952e-05
7:108712226 G A 0.094865 -4.5234e-06
7:108714569 T G 0.120208 5.2382e-05
7:108716125 G A 0.032676 5.8712e-06
7:108716907 A G 0.069146 2.4436e-05
7:108719134 G A 0.333570 -4.1396e-06
7:108719839 C T 1.374436 -2.4285e-05
7:108721375 G A 0.046302 1.3439e-05
7:108730050 C T 0.220373 -7.7120e-06
7:108731147 A C 1.582713 -2.6138e-05
7:108739623 T C 1.554015 -1.4145e-05
7:108740418 G A 0.383605 -2.1704e-05
7:108748684 G A 0.058045 3.6174e-06
7:108755346 C T 0.036432 1.8020e-05
7:108756678 T G 1.812354 -3.7179e-05
7:108760184 A G 1.790840 -1.8991e-05
7:108764152 A G 0.042916 -4.4242e-06
7:108764376 G A 0.085778 4.4666e-06
7:108769428 G A 0.153186 -2.2778e-05
7:108788445 G A 0.044772 -1.7871e-05
7:108794309 A C 0.047897 -1.7056e-05
7:108795622 G A 1.600439 -2.5398e-05
7:108797065 A G 0.156844 -9.7838e-06
7:108797981 A G 0.064607 1.0555e-05
7:108798921 A G 0.080600 1.2095e-05
7:108821664 G A 0.223334 2.5290e-05
7:108833556 G T 0.113571 1.3101e-05
7:108837566 C T 0.083588 9.6242e-06
7:108846780 A G 0.075116 9.1539e-06
7:108860074 C T 0.034076 -2.8936e-06
7:108862306 C T 0.026083 3.3997e-05
7:108862337 G T 0.291229 3.7979e-05
7:108872760 C T 0.071026 2.4522e-05
7:108873698 T C 1.487718 -2.1528e-06
7:108884560 T C 0.135874 -2.0184e-05
7:108899272 C T 0.094433 -2.5940e-05
7:108903046 A C 0.029534 -2.5599e-05
7:108906663 A G 1.182108 -3.0764e-05
7:108909958 G C 0.021912 -1.8646e-05
7:108917577 G C 0.088011 -2.6559e-05
7:108918561 A G 0.346051 -4.0545e-05
7:108936876 A G 0.259315 2.0479e-05
7:108948678 C T 0.071454 1.8476e-05
7:108960292 C T 1.507560 -1.1173e-05
7:108979251 G A 0.048791 9.6075e-06
7:108982095 C T 0.267172 2.4483e-05
7:108996014 A T 0.056342 -2.4487e-05
7:108996304 T C 0.048883 -1.8363e-05
7:109003574 T C 1.779144 -2.6377e-05
7:109003710 C T 0.165612 -2.8435e-05
7:109021256 T C 0.097561 -1.7066e-05
7:109029675 A G 0.114309 -1.2557e-05
7:109031353 A G 0.062734 -3.5237e-06
7:109054187 G A 0.057811 -1.4956e-06
7:109055421 A G 1.873023 -5.8731e-06
7:109060965 C T 0.238596 -2.7831e-07
7:109064599 G A 0.073055 2.0365e-05
7:109078446 G C 0.094165 3.3201e-05
7:109078912 G A 0.125579 6.1894e-06
7:109085999 G A 0.479831 -3.0591e-06
7:109091519 A C 0.031877 5.4493e-06
7:109093295 A G 0.039883 2.1667e-05
7:109095440 T C 0.069428 -4.2167e-07
7:109097685 T C 0.107254 -6.9579e-06
7:109102244 A G 0.092196 5.6287e-06
7:109102896 A C 0.209834 1.1089e-05
7:109112401 A C 0.358243 -1.4275e-06
7:109121167 C T 1.161655 7.3569e-07
7:109125529 G A 0.033002 1.5314e-05
7:109127469 C T 0.163746 -5.0343e-06
7:109139438 A G 0.055176 8.3957e-06
7:109143002 A G 0.361779 -4.6879e-06
7:109143783 T C 0.242006 9.3446e-06
7:109150868 T G 0.097225 5.6602e-06
7:109152711 G A 0.624949 1.8491e-05
7:109154168 A G 0.032665 1.5018e-05
7:109157038 G A 1.101699 8.3480e-06
7:109159386 T C 0.050661 6.1363e-05
7:109161845 A T 0.039683 -9.4915e-06
7:109162899 G A 0.021800 -1.6236e-05
7:109167243 C T 0.954973 6.9091e-06
7:109170253 A G 0.093383 7.5558e-06
7:109182040 T G 0.103837 9.7820e-06
7:109191437 C A 0.229896 -3.0102e-05
7:109207322 T C 0.033315 -7.7606e-06
7:109214139 G T 0.947048 1.8003e-05
7:109218682 T C 1.703597 1.6878e-05
7:109222061 T C 0.049131 -6.0859e-06
7:109224200 A G 0.110827 -4.3275e-06
7:109229694 A C 0.310992 -2.0913e-05
7:109230184 T C 1.308683 2.2867e-05
7:109238303 A G 1.722496 1.3834e-05
7:109239531 G A 0.118134 -2.9472e-05
7:109248070 A G 0.055145 4.1321e-06
7:109252103 T C 0.120602 -6.0091e-06
7:109254703 G A 1.908106 2.3007e-05
7:109254958 A G 1.574869 3.3082e-05
7:109262530 T G 0.028164 -5.8480e-06
7:109266627 G T 0.508668 -1.6672e-05
7:109267777 G C 0.077530 -1.5652e-05
7:109274971 C G 0.326437 -4.6733e-06
7:109281771 T G 0.173547 -9.5629e-06
7:109282982 A C 0.288383 -6.9508e-06
7:109287789 G A 1.059256 2.0980e-05
7:109292485 A G 0.551492 -1.0805e-05
7:109296571 G C 0.218398 2.9796e-06
7:109306254 G A 0.200382 1.3630e-05
7:109308424 G T 0.306596 -1.6152e-05
7:109308566 A G 1.408890 2.7376e-05
7:109309871 T G 0.633588 3.5437e-05
7:109311220 T C 0.158122 -2.0280e-05
7:109312106 T C 1.671615 5.7557e-06
7:109314640 T C 0.928458 2.0251e-05
7:109320733 T C 0.856813 -7.9766e-06
7:109335378 A G 0.027838 -6.3437e-06
7:109336399 A G 0.070414 -8.6634e-06
7:109342263 G A 0.053999 -8.0389e-06
7:109346266 T G 0.105153 -4.1261e-06
7:109354998 C G 0.111341 -1.2558e-05
7:109366830 C A 0.396705 3.7707e-05
7:109367747 G A 0.115971 -2.2775e-05
7:109403849 A G 0.471933 1.6191e-05
7:109409889 G A 0.041335 -3.5866e-06
7:109422023 T G 0.424774 -1.2430e-05
7:109422703 G A 0.737870 3.0940e-06
7:109433796 A G 0.022945 -3.1312e-06
7:109471554 C T 0.087753 -1.1272e-05
7:109476534 A C 0.058967 1.7779e-05
7:109484997 C A 0.851492 1.0764e-08
7:109485091 T C 0.215858 -3.8346e-06
7:109486851 T G 0.054125 1.5800e-05
7:109487999 C T 0.076418 1.0156e-05
7:109497845 A G 0.052327 2.0383e-06
7:109513917 A G 0.863912 1.0381e-06
7:109514109 G A 0.743820 3.1642e-06
7:109515535 C T 0.147386 -4.3287e-07
7:109522872 A C 0.054747 1.7535e-05
7:109533700 T C 0.090048 -8.7551e-07
7:109540485 G C 0.043562 5.8164e-06
7:109541975 T C 1.957689 8.5717e-06
7:109542609 G T 1.958131 1.2570e-05
7:109557851 A C 0.073718 -6.8601e-06
7:109570474 A G 0.065491 -4.4993e-06
7:109575528 G A 1.292004 1.8857e-07
7:109576197 A G 0.127279 -2.6694e-05
7:109578294 A C 0.718726 -1.6549e-05
7:109582092 C A 1.138033 6.9999e-06
7:109585662 G T 0.026032 2.5162e-05
7:109587777 T C 0.653912 -8.1844e-06
7:109587954 C T 0.043715 6.8300e-06
7:109590265 G T 0.034709 -9.1915e-06
7:109590336 A G 0.272407 -8.5257e-06
7:109592300 C T 0.112476 -1.2261e-05
7:109593512 G C 1.353684 -2.1649e-05
7:109593803 T C 0.137254 4.2948e-06
7:109598161 T C 0.295812 -6.9056e-06
7:109598477 C G 0.043664 -9.7190e-06
7:109605904 T C 0.191410 -2.8088e-05
7:109620606 A G 0.054404 1.1340e-05
7:109630569 C T 0.046336 1.2616e-05
7:109634984 A G 0.034943 -1.2855e-05
7:109635529 G A 0.158275 6.5613e-06
7:109636438 A G 0.041743 -1.2528e-05
7:109636754 G A 0.229651 -2.6147e-05
7:109637394 T C 0.150901 -5.3389e-06
7:109644113 C T 0.045466 1.8331e-05
7:109647109 G A 0.098319 -1.9563e-05
7:109647829 C T 1.151714 -1.9805e-05
7:109653135 A G 0.618584 1.2733e-05
7:109658252 A C 0.045921 -8.3306e-06
7:109665295 C T 0.097432 -3.9657e-06
7:109666709 G A 1.150816 1.0603e-05
7:109668937 G A 0.048957 7.0882e-06
7:109669530 T G 0.880064 -6.9435e-06
7:109683140 T C 0.033651 1.8345e-05
7:109690053 T G 1.115196 -3.7746e-05
7:109692591 C T 0.080804 1.4302e-05
7:109702924 G C 0.092251 -2.8442e-06
7:109704189 A G 0.091163 -2.4269e-05
7:109712420 G A 0.050042 -1.3663e-05
7:109715320 T G 0.036572 3.6665e-05
7:109720577 A G 0.033675 -1.2745e-05
7:109720628 T C 0.289855 3.1683e-05
7:109722969 T C 0.020538 -1.3949e-05
7:109724933 G A 0.034831 2.9780e-05
7:109734425 G A 0.825232 -2.1205e-05
7:109735864 A G 0.111133 -6.3399e-06
7:109742696 C T 0.240303 -3.2423e-05
7:109745209 G A 0.107968 -2.8550e-05
7:109752871 T C 0.077944 -3.0532e-05
7:109754446 G A 0.020712 -1.6877e-05
7:109767449 T C 0.038914 1.0111e-05
7:109790867 T C 1.432063 -1.8908e-05
7:109792546 C T 0.732240 2.5749e-05
7:109794708 G A 0.036198 7.2153e-06
7:109797543 C G 0.029878 -1.3579e-05
7:109802608 A C 0.703280 -1.6318e-05
7:109811833 C T 1.405232 -8.7766e-06
7:109815076 T C 0.207457 -2.2217e-05
7:109819073 T C 0.391303 -2.6275e-06
7:109819227 G T 0.400931 -3.7069e-05
7:109822164 A G 0.036514 -1.4330e-05
7:109822336 G A 0.310094 -8.5060e-06
7:109825752 A G 0.917724 -2.9086e-05
7:109826826 T G 0.039628 5.9617e-06
7:109827761 T C 0.609840 4.0175e-05
7:109835236 A G 0.101974 6.8057e-06
7:109842048 C T 1.212897 -2.3286e-05
7:109844404 G A 0.083285 -1.7472e-06
7:109856264 G T 0.791822 9.4734e-06
7:109859693 C A 0.093019 3.7093e-05
7:109860284 G A 0.044279 2.9040e-05
7:109860636 G A 0.129030 -9.6781e-06
7:109861181 T G 0.021191 -2.8244e-06
7:109862289 C T 0.928641 8.3827e-06
7:109862980 T C 0.082384 -1.6216e-05
7:109867394 G C 0.360252 4.4654e-05
7:109871406 C T 1.554327 -3.6582e-05
7:109881210 C T 0.068200 -3.3470e-06
7:109887253 T C 0.030330 -7.5558e-06
7:109888799 T C 0.588475 -8.7070e-06
7:109890278 G A 1.109406 -2.1448e-05
7:109890854 G A 0.066844 -4.2359e-05
7:109893307 C T 0.031034 -4.2897e-06
7:109893606 T C 0.214512 -1.0291e-04
7:109893783 C T 1.025077 1.6201e-05
7:109896700 T A 0.407122 -1.3755e-05
7:109901358 T C 0.191461 2.9375e-06
7:109909247 A G 0.036368 -2.8909e-06
7:109916752 C G 0.166122 -1.1333e-05
7:109923397 C T 0.310108 -2.2258e-06
7:109924336 C T 1.111405 -3.9251e-05
7:109924418 G A 0.731458 -1.1839e-05
7:109931329 T C 1.330769 7.7671e-06
7:109932168 A G 1.066990 5.6854e-06
7:109935288 A G 0.029034 -3.5246e-05
7:109946860 C T 0.490924 -1.6458e-05
7:109953923 A G 1.842486 9.4897e-06
7:109965884 T C 0.528536 9.7883e-07
7:109967140 C T 0.185736 -1.4353e-05
7:109967384 A G 0.048505 -3.5949e-05
7:109971328 T C 0.025036 2.0615e-05
7:109982060 T C 0.433620 5.7426e-06
7:109982755 G A 0.042471 3.2355e-06
7:109983032 C T 0.037092 -1.0640e-06
7:109988218 G A 0.061856 4.0999e-06
7:110010335 C T 0.487450 -4.0799e-05
7:110018006 T C 0.124230 4.1048e-05
7:110018099 A G 0.337990 5.6568e-05
7:110022077 A G 0.456848 4.2428e-06
7:110028555 T C 0.023687 1.6400e-05
7:110030443 G T 0.037816 -1.5911e-05
7:110036519 C T 0.882927 1.4026e-05
7:110046163 A G 0.028069 -1.2758e-05
7:110047471 T C 0.883223 9.4285e-06
7:110053849 A C 0.055828 -3.1065e-05
7:110056953 G A 0.046867 -1.4929e-05
7:110058396 T C 1.704348 1.0831e-05
7:110062988 T C 0.043191 3.1575e-06
7:110063465 C T 0.023795 -2.5571e-06
7:110070061 A G 0.022276 1.9507e-06
7:110071111 A G 0.020821 -1.8016e-05
7:110080785 C T 0.036524 6.2921e-06
7:110086333 G A 0.023503 4.2168e-06
7:110088605 T C 0.025743 -8.3189e-06
7:110097152 G C 0.077397 -7.1648e-06
7:110100055 C T 0.955942 -7.5442e-06
7:110101546 G A 1.682283 -2.4955e-06
7:110106389 G A 0.037136 -1.7893e-05
7:110125792 A G 0.511711 -1.6942e-05
7:110129428 A G 0.045673 -4.2801e-05
7:110134826 T C 0.048828 4.8868e-06
7:110151012 C T 0.061958 1.1778e-05
7:110157546 G A 1.548585 2.7483e-05
7:110159004 A C 0.048723 -3.0002e-06
7:110164420 C T 0.052483 3.5238e-06
7:110174201 C T 0.899073 2.3182e-05
7:110174734 T C 0.596825 -8.4780e-06
7:110211615 A G 0.107115 3.0024e-05
7:110217013 A C 0.076615 -1.3537e-05
7:110236681 G A 0.344361 -1.3019e-06
7:110237043 G A 0.813448 -3.7985e-05
7:110261886 G A 0.827823 -3.7108e-05
7:110264953 G A 0.041961 -1.4786e-06
7:110279047 C T 1.053479 4.8950e-06
7:110285468 C T 0.749416 -3.3400e-05
7:110285470 C A 0.198206 9.3192e-06
7:110302846 C T 0.703022 2.3285e-06
7:110309034 T G 0.042539 2.6291e-05
7:110320059 T C 0.022082 4.2908e-06
7:110320069 G T 1.061197 -6.9612e-06
7:110320305 T C 0.121418 7.3449e-06
7:110328121 T G 0.046292 1.2581e-06
7:110330510 G A 0.021623 6.5189e-06
7:110340284 T C 0.025057 -2.0632e-05
7:110358479 G A 0.048203 1.0194e-05
7:110361497 C T 1.593164 6.0099e-06
7:110361661 G C 0.026515 -5.4990e-06
7:110382378 C A 0.793842 9.6852e-06
7:110415283 A G 0.049991 1.2343e-05
7:110425533 C T 0.025835 -1.1015e-05
7:110429630 C A 0.834034 3.8053e-06
7:110430736 T C 1.745367 3.8521e-06
7:110441683 C T 0.059147 -1.2436e-05
7:110441941 A G 0.236536 -1.2248e-06
7:110443160 A G 0.030405 2.3856e-05
7:110445011 C A 1.828870 -4.2784e-06
7:110455059 T C 0.031615 -1.3974e-05
7:110459284 T C 0.103885 -3.4763e-06
7:110467116 A G 0.105391 -7.4104e-06
7:110467221 T C 0.291810 8.0703e-06
7:110468988 G A 1.012039 3.6140e-07
7:110470040 T C 0.047064 1.0395e-05
7:110477269 A C 0.038020 5.6019e-07
7:110477566 T C 1.625448 9.0555e-07
7:110479425 C A 0.095634 -1.6648e-05
7:110479534 C T 0.124828 1.3058e-05
7:110482096 C T 0.115047 1.7918e-06
7:110482753 T C 0.514431 5.3656e-06
7:110483595 A G 0.033039 -1.1105e-05
7:110491581 T C 0.816600 -2.6899e-06
7:110497818 T C 0.022384 1.7246e-06
7:110498118 C T 0.032424 -3.8279e-06
7:110500979 C T 0.084737 -3.2582e-05
7:110503515 C T 0.944882 2.6639e-06
7:110511679 A G 1.075677 1.0316e-06
7:110517118 C A 0.041723 4.0091e-05
7:110519162 T G 0.087913 -6.4867e-06
7:110551656 A G 0.031360 3.5190e-06
7:110552974 A G 0.049226 -8.4989e-09
7:110557521 T C 0.059837 -2.0020e-07
7:110570969 G A 0.167815 -6.9830e-06
7:110579494 T C 1.263908 -3.2074e-05
7:110584479 T C 1.179443 -2.0673e-05
7:110585287 A G 0.071587 -6.4584e-06
7:110599419 C T 0.129662 -5.2600e-06
7:110608911 A G 0.041641 8.4673e-06
7:110610661 T C 0.064753 -1.6109e-05
7:110611802 C T 0.038778 -2.9444e-06
7:110613305 C T 0.038775 1.6452e-05
7:110615177 C T 0.023816 9.2348e-06
7:110625128 G A 0.097908 -3.2872e-06
7:110633893 C T 0.082881 -2.0530e-05
7:110638256 T C 0.268433 -1.5856e-06
7:110664246 G A 0.072596 -2.9499e-06
7:110664450 T C 0.182091 -3.5349e-06
7:110666631 A G 0.082837 1.0339e-05
7:110669227 C T 0.058423 -2.0642e-05
7:110670114 A G 0.557819 1.2679e-05
7:110682775 A G 0.031377 6.1521e-06
7:110684216 T C 0.221896 -1.5971e-06
7:110688557 T C 0.159030 5.2773e-06
7:110694885 A G 0.044476 2.3867e-07
7:110707029 A G 1.825650 -1.5595e-06
7:110707762 C A 0.070529 -1.0335e-05
7:110715043 A G 0.186161 -4.9804e-06
7:110737774 G A 1.796555 2.7739e-06
7:110749655 G A 0.115961 4.2072e-06
7:110762899 G A 0.092785 -7.0308e-06
7:110763563 C T 0.054883 7.0142e-06
7:110773827 G A 0.065651 9.1396e-06
7:110775399 C T 0.302197 -1.8215e-05
7:110783224 T C 0.024067 1.1387e-06
7:110794557 T C 0.055094 8.7308e-06
7:110807954 G A 0.062662 -1.4505e-06
7:110811863 C A 1.756144 -5.8291e-06
7:110827875 C T 0.041927 1.2877e-05
7:110828789 T C 1.737612 2.0594e-06
7:110836294 G A 0.101332 1.6596e-06
7:110843795 G A 1.242482 -7.8602e-05
7:110861604 A C 0.080943 -1.9257e-06
7:110864005 C T 0.300442 -1.7368e-05
7:110866690 A G 1.962252 -1.1463e-05
7:110868231 G A 0.105197 -1.5317e-06
7:110882802 C T 0.064957 -9.3131e-06
7:110897804 A C 0.020559 -1.5936e-05
7:110900622 A G 0.028864 2.7163e-06
7:110909052 T G 0.078889 -3.4211e-06
7:110913620 T C 0.927359 4.0318e-05
7:110922528 G A 0.152523 -1.0351e-07
7:110934174 T C 0.160546 -1.2100e-05
7:110944517 A G 0.069020 -1.6281e-05
7:110961105 T G 0.060972 -2.8535e-06
7:110961262 A G 0.057712 1.6924e-07
7:110967852 A G 0.029150 -1.9736e-05
7:110977136 T C 0.065596 -1.0731e-05
7:110984004 T C 0.924296 5.8832e-05
7:111015217 T C 0.020518 -1.3311e-05
7:111015903 A G 0.097959 -1.1783e-05
7:111022031 C T 0.273329 -1.1773e-05
7:111025948 C T 0.662296 9.0904e-05
7:111071550 G T 0.029697 -2.3920e-05
7:111077179 C T 0.039713 6.8178e-06
7:111093419 G C 0.095338 -1.6012e-05
7:111103766 T C 0.033838 -7.7180e-06
7:111103853 C T 0.020824 1.4844e-05
7:111120706 G T 0.065892 -1.0398e-05
7:111158322 G A 0.127385 -1.4414e-05
7:111160473 A G 0.078206 7.8776e-08
7:111162137 A G 0.036783 5.7766e-05
7:111174824 G T 0.020974 -1.7595e-05
7:111179971 C T 0.033743 -6.6923e-07
7:111188152 T C 1.786495 1.3995e-05
7:111193372 C T 0.095334 1.8804e-06
7:111195766 C T 0.090979 4.5486e-06
7:111225408 T C 0.331316 1.8349e-06
7:111226654 T C 0.209820 5.3289e-06
7:111230244 T C 1.070404 7.7039e-05
7:111246334 T C 0.031173 -6.7566e-07
7:111252536 A G 0.079080 4.9580e-06
7:111257880 C T 0.055740 -5.9281e-06
7:111263389 T C 0.149589 -8.6561e-06
7:111274527 A G 0.783010 9.7857e-05
7:111284120 C G 0.252036 5.6729e-06
7:111286842 A G 0.045377 -1.7460e-06
7:111286879 C T 1.134878 1.0853e-04
7:111294188 C T 0.167938 1.6169e-05
7:111300950 G A 0.033532 4.4105e-05
7:111307901 A G 0.021001 1.6773e-06
7:111316014 A C 0.137829 -1.3551e-05
7:111318975 G A 1.120765 2.9280e-05
7:111319190 T C 0.423958 -2.3014e-05
7:111326482 C T 0.030503 -1.5353e-05
7:111328483 T C 0.094114 8.1667e-06
7:111336431 A G 0.129115 3.8156e-06
7:111355568 C A 0.024826 5.4411e-06
7:111359742 T C 0.075935 1.2485e-05
7:111362942 C T 0.606831 4.2032e-05
7:111365743 C T 0.116461 6.4330e-06
7:111368491 T C 0.127242 -7.8480e-06
7:111369656 C T 0.024768 6.9076e-06
7:111379198 C G 0.023129 1.3405e-05
7:111383337 C T 0.103545 6.5574e-05
7:111385453 T C 0.027545 -8.2855e-06
7:111388919 G A 0.463804 7.3743e-05
7:111389126 C T 0.602901 -2.5889e-05
7:111400593 C T 0.713847 -9.1182e-07
7:111404474 T C 0.053676 -1.3916e-05
7:111405322 T C 0.024598 3.2084e-05
7:111408770 C T 0.247449 -9.6788e-06
7:111416771 G A 0.049719 -4.7760e-06
7:111420124 G T 0.060517 4.9595e-06
7:111432940 A G 0.485947 1.1435e-06
7:111433748 T C 0.034359 -8.7777e-07
7:111439487 A G 0.105391 -8.8326e-06
7:111440600 C T 0.403352 -2.6292e-05
7:111442559 C T 0.046680 6.4382e-06
7:111447153 G T 0.185239 -2.9577e-05
7:111454093 T C 0.215930 -3.1264e-05
7:111454218 G A 0.364804 1.5899e-05
7:111456298 T C 0.332390 -1.6788e-06
7:111469572 T C 0.356835 2.4881e-05
7:111481978 C G 0.156603 -3.3086e-06
7:111493541 C T 0.669071 1.4856e-05
7:111497528 A G 0.790088 1.1475e-05
7:111499581 T C 0.061285 -9.5612e-07
7:111500087 A G 0.040893 -1.8646e-05
7:111507358 A G 0.049025 3.0522e-05
7:111512448 C T 0.029813 -4.0829e-06
7:111512589 A G 0.118096 1.7090e-05
7:111512859 G A 0.399863 -4.6392e-07
7:111524341 A G 0.024856 -4.8535e-06
7:111525839 G C 0.179772 6.6322e-07
7:111527560 A G 0.148368 6.5699e-06
7:111537045 C T 0.023143 3.2645e-06
7:111546034 G A 0.348305 -1.9135e-05
7:111546169 G A 0.088018 -4.4515e-06
7:111550387 C T 0.439162 3.8818e-05
7:111551740 T C 0.191301 -2.1513e-05
7:111564344 A G 0.050049 1.9016e-06
7:111567039 A G 0.069350 1.4439e-05
7:111569767 G A 0.217072 7.3408e-06
7:111571551 G A 0.040669 8.0402e-06
7:111578521 C T 0.129207 -1.2897e-05
7:111580166 C T 0.052174 1.2825e-05
7:111583428 A G 0.060874 -6.9834e-07
7:111588358 G A 0.247425 -2.7972e-05
7:111589859 G A 0.123182 1.3681e-05
7:111592231 G A 0.158381 1.1820e-05
7:111599102 T C 0.032557 -2.2286e-06
7:111601183 T C 0.397419 1.6317e-05
7:111601506 A G 0.023296 6.5244e-06
7:111610784 A G 0.286649 1.5474e-05
7:111611265 T G 0.588870 -1.3855e-05
7:111620579 T C 0.035532 -2.5366e-05
7:111621007 G C 0.281084 2.8687e-05
7:111621049 A C 0.136635 -4.8239e-07
7:111627007 A G 0.591324 7.8764e-06
7:111628801 T C 0.028120 8.6605e-06
7:111628970 C T 0.076411 3.6910e-05
7:111629054 A G 0.109937 4.8457e-06
7:111630670 G T 0.822291 8.3407e-06
7:111632320 G A 0.060439 2.1669e-05
7:111633529 C T 1.206594 7.5558e-05
7:111633743 A C 0.100325 -8.9135e-07
7:111634898 C T 0.309669 3.4858e-05
7:111642287 T C 0.119953 -2.7946e-05
7:111642646 T C 0.700622 1.2220e-05
7:111646578 A G 0.029531 5.0062e-06
7:111647172 A G 0.209837 9.1890e-06
7:111650425 C T 0.949815 -2.0581e-06
7:111658259 A G 0.077275 -4.4095e-06
7:111662307 T G 0.069897 -1.6697e-05
7:111664578 T C 0.032914 4.2835e-06
7:111664804 G T 0.388297 2.0415e-05
7:111665558 A G 0.612084 -9.6959e-06
7:111667187 G C 0.807839 -2.6502e-05
7:111668622 G T 0.981148 -1.3963e-05
7:111676585 C T 0.073304 -2.5833e-06
7:111679402 T C 0.124175 -1.1660e-06
7:111695096 A C 0.079784 -4.5919e-07
7:111704231 G A 0.024778 5.9462e-07
7:111711174 G A 1.740026 -1.3283e-06
7:111711611 T C 0.849316 -1.1252e-05
7:111727046 T C 0.145475 -3.4292e-06
7:111730967 C A 0.546039 2.5253e-05
7:111731478 C T 0.090401 6.3748e-07
7:111731829 G T 0.897754 -1.7230e-05
7:111732366 T C 0.078488 4.5358e-06
7:111732556 A G 1.272700 -1.9179e-05
7:111734612 C T 0.553719 2.0164e-06
7:111735156 C T 0.045860 7.3557e-06
7:111740558 G C 1.190166 -1.5552e-05
7:111741405 C T 0.782874 -1.0607e-05
7:111742585 C T 0.840797 -9.6917e-06
7:111744911 C T 0.065783 -1.2545e-06
7:111748533 A G 0.131441 1.2336e-05
7:111749409 C T 0.417172 8.7793e-06
7:111751870 C T 0.028732 1.4357e-06
7:111758263 C G 0.405459 -1.0535e-05
7:111759584 G A 0.625438 -1.8255e-05
7:111760919 C T 0.080763 2.5468e-06
7:111761006 C A 0.031499 1.3719e-05
7:111763988 T C 0.938174 8.2447e-06
7:111771109 T C 0.930953 -3.9133e-06
7:111772515 C T 0.038251 -2.0837e-05
7:111773164 T C 1.571255 1.1059e-06
7:111776779 G A 0.068455 -1.6027e-05
7:111781260 C T 0.054424 2.9909e-05
7:111782145 C T 0.675079 -2.1687e-06
7:111783764 G A 1.783105 -2.5979e-05
7:111783784 A G 0.135636 -1.2486e-05
7:111784595 T C 0.838243 -3.9987e-06
7:111785763 G T 0.563201 -2.4374e-05
7:111785993 G A 0.467156 -1.0612e-05
7:111786013 A G 0.552019 -2.2899e-06
7:111789442 G C 0.196292 -9.4198e-06
7:111792006 G A 0.487368 -3.4806e-05
7:111797422 T C 0.988356 1.0664e-05
7:111797834 G A 0.068323 -2.5716e-05
7:111799365 T C 1.311390 1.6748e-05
7:111808394 T C 1.456484 5.5849e-06
7:111808448 C T 1.702845 1.1082e-05
7:111809729 T C 0.059779 -1.4355e-05
7:111810859 C T 0.282675 -9.1713e-06
7:111814875 G A 1.269912 4.4672e-06
7:111816665 C T 0.394583 5.5402e-06
7:111817242 G A 0.082221 -4.4971e-06
7:111818296 C T 0.721459 -3.3151e-06
7:111820351 A C 0.043994 8.1761e-07
7:111821830 G T 0.028222 1.1061e-05
7:111824083 T C 0.048563 1.5614e-05
7:111829456 T C 0.179959 1.1752e-05
7:111829599 G T 0.054387 -1.4727e-05
7:111833007 G A 0.053955 -3.5621e-07
7:111835622 T C 0.076625 -1.0574e-05
7:111860596 G A 0.055084 -6.4584e-06
7:111872453 G A 0.025672 -1.5359e-06
7:111885455 C A 0.058151 -1.3518e-05
7:111886880 G A 0.020399 2.5254e-06
7:111892814 A G 0.485648 -4.4035e-06
7:111909855 C A 0.154080 -5.2990e-06
7:111910168 A C 1.436133 -1.7275e-05
7:111915791 A G 0.044616 -3.2538e-06
7:111922560 T C 0.040373 2.8314e-05
7:111932639 A G 0.318914 3.5416e-06
7:111940634 T C 0.557357 5.3760e-06
7:111947172 T C 0.052646 -7.3376e-06
7:111972365 G A 0.041172 -1.6967e-06
7:111973539 T A 0.022510 2.3506e-06
7:111978673 G T 0.068748 2.4790e-06
7:111979742 A G 0.045554 -1.0619e-05
7:111984930 T C 0.067395 -7.3226e-07
7:111992259 A G 0.027341 -2.8395e-06
7:111995592 G A 0.064964 1.7275e-05
7:112006849 T C 0.023513 -1.3802e-05
7:112011779 A G 0.038840 8.6148e-06
7:112019368 T C 0.082425 -6.0284e-07
7:112031295 A G 0.770158 -1.0865e-05
7:112036762 A G 0.255055 9.6516e-06
7:112053472 T C 0.797207 -1.2915e-05
7:112054974 T C 0.455284 -2.6337e-05
7:112062821 G A 0.023285 1.0294e-05
7:112065326 C T 0.037116 -4.4905e-06
7:112075830 T C 0.071644 1.5626e-06
7:112086758 G A 0.703943 -1.1205e-06
7:112089859 G T 0.268042 -8.3249e-07
7:112090939 T C 0.151819 4.0521e-07
7:112094743 G A 0.116662 -8.9715e-06
7:112096455 G A 0.048301 -5.3533e-06
7:112096792 T C 1.182577 -5.1044e-05
7:112101653 G A 1.370241 1.7261e-05
7:112103055 G A 0.457722 1.5783e-04
7:112105985 T C 0.020790 -1.3047e-05
7:112111478 G A 0.164837 -3.1270e-05
7:112115658 T C 1.017781 -1.9848e-05
7:112117256 G A 0.085166 -6.3781e-06
7:112117908 A G 0.032013 -4.9254e-06
7:112120476 G A 0.025764 -8.3703e-06
7:112122640 A C 1.520482 2.5246e-05
7:112125496 G A 0.057443 -1.2370e-05
7:112125538 G T 0.257513 7.7545e-07
7:112127487 T C 0.055567 -2.7090e-06
7:112127535 G A 0.281108 -2.5547e-05
7:112130494 T C 0.196194 -8.6622e-06
7:112135207 T C 0.330497 -1.8079e-05
7:112140506 C T 1.819616 3.3332e-06
7:112150753 A G 0.126613 2.0935e-05
7:112175655 A C 0.044021 -8.5586e-06
7:112177682 G T 0.741151 -2.4565e-05
7:112179955 A G 0.043161 2.1185e-06
7:112187966 T G 0.738166 -2.5711e-05
7:112188915 C T 1.244461 -1.0199e-05
7:112194084 A C 0.183536 -1.4212e-05
7:112205478 G A 0.061238 2.1874e-06
7:112206747 C T 0.435085 2.5488e-05
7:112213474 A C 0.181850 4.1895e-06
7:112216295 T A 0.068714 -1.7601e-05
7:112220748 C A 0.062196 5.8054e-06
7:112224237 T C 0.115965 5.5627e-05
7:112228295 A C 0.059147 -7.3779e-06
7:112232841 T C 0.049100 3.7634e-06
7:112244380 A G 0.228692 -9.8576e-06
7:112255997 T C 1.621746 2.1093e-05
7:112260438 C T 0.131910 -7.4191e-06
7:112262351 T C 0.046238 -1.5669e-05
7:112262426 T C 0.031414 1.2682e-05
7:112272645 C T 0.043310 2.4877e-06
7:112274251 A G 1.660171 2.6395e-06
7:112289010 G A 1.506336 -4.9230e-06
7:112289067 T C 0.959549 -6.7853e-08
7:112289149 T C 0.046482 -2.8461e-06
7:112306893 G A 0.026831 1.2696e-05
7:112311226 G C 0.021160 -1.3747e-05
7:112311266 G A 0.070689 -1.9684e-05
7:112322389 T C 0.065406 5.9239e-06
7:112353404 T C 0.544879 -7.1715e-06
7:112382396 T C 0.183859 -1.1149e-05
7:112383583 A G 0.095447 1.6885e-05
7:112384087 A G 0.100064 1.0958e-05
7:112388313 T A 0.103480 -1.2499e-05
7:112401884 G A 0.749538 1.8511e-05
7:112424650 A G 0.046173 4.1453e-07
7:112445401 C T 0.053381 3.2592e-07
7:112446801 C A 0.039608 1.8044e-06
7:112450781 C T 0.045000 4.6902e-06
7:112488577 A G 0.251165 -1.3660e-05
7:112492988 T C 0.075003 8.3558e-06
7:112499429 A G 0.034481 2.3826e-06
7:112502463 C T 0.103113 1.0944e-05
7:112511057 A C 0.037463 -8.0903e-06
7:112515103 C T 0.044320 -3.5349e-06
7:112536740 A G 1.455488 4.5556e-06
7:112538378 T C 0.271051 1.1515e-05
7:112542546 G A 0.058290 -4.0712e-06
7:112547374 C A 0.452843 -7.6776e-06
7:112553837 A G 0.026767 1.7281e-05
7:112568476 A G 0.036436 1.8205e-05
7:112573479 A G 0.044898 -8.8094e-06
7:112597791 C A 0.307419 1.9850e-05
7:112604631 G A 0.031435 -1.9353e-05
7:112610531 G A 0.074568 -1.1829e-05
7:112622141 G T 0.107213 1.0481e-05
7:112628221 T C 0.034199 -4.1652e-06
7:112628373 C T 0.573771 -1.1860e-05
7:112633287 G A 0.050647 -1.3030e-05
7:112634830 A G 0.055692 1.6910e-05
7:112643282 C T 0.047237 2.6782e-05
7:112660400 T C 0.091962 1.4528e-05
7:112668955 A G 0.172344 1.5313e-05
7:112673612 C T 1.480956 3.3340e-06
7:112680155 G A 0.098704 1.4441e-05
7:112684223 T C 0.150123 1.1281e-05
7:112686072 A G 0.074157 9.2560e-06
7:112696548 T G 0.185182 -3.1896e-05
7:112697634 C T 0.040689 7.1897e-06
7:112708540 C T 0.083520 3.0824e-06
7:112710491 G A 0.092598 1.1460e-05
7:112711185 C T 0.442817 -4.6722e-06
7:112718961 A G 1.354319 -1.0079e-05
7:112720824 A C 0.937096 6.5138e-06
7:112723093 C T 0.718474 -2.2290e-05
7:112724525 G A 1.769431 -6.8442e-06
7:112724795 T G 0.493916 -6.1425e-06
7:112726115 C T 0.137400 -1.2877e-05
7:112735763 T C 0.069795 -8.0389e-06
7:112748442 G A 0.021759 -2.7620e-06
7:112751035 G A 1.210792 -1.5029e-05
7:112751685 G A 0.807097 1.3552e-06
7:112758324 C G 0.401638 -2.7332e-05
7:112760026 G T 0.058834 3.3734e-05
7:112769001 A T 0.251594 -8.8572e-06
7:112771891 T C 0.065317 2.9139e-05
7:112771927 G A 0.035566 -2.1608e-05
7:112782556 A G 0.812734 -1.0571e-05
7:112782864 A G 0.030639 -2.2033e-05
7:112792840 A G 0.034015 -2.2133e-05
7:112795422 C T 0.098156 5.8539e-06
7:112798776 T C 0.223882 3.4075e-06
7:112807912 C T 0.045054 2.0690e-05
7:112812489 T C 0.058831 8.0924e-06
7:112820517 G A 0.888584 3.9707e-06
7:112829264 G C 0.216297 -6.5932e-06
7:112844782 T G 0.067306 1.3165e-05
7:112846890 C T 0.113377 -1.3917e-05
7:112856646 A G 0.083911 2.9409e-05
7:112883195 G A 0.041794 -1.1281e-05
7:112884814 C T 1.878681 1.1078e-06
7:112886217 A G 0.069975 -1.2525e-05
7:112886872 A C 0.181823 2.4477e-05
7:112895617 C T 0.025454 -1.8564e-05
7:112911410 G A 0.673807 3.2753e-06
7:112923460 T C 0.126208 -5.3918e-07
7:112947086 A C 0.071420 -2.2867e-06
7:112951132 T C 0.125674 6.4289e-07
7:112956114 T C 0.724859 -2.0258e-06
7:112989173 G A 1.910802 1.8972e-05
7:112989595 A G 0.087131 -4.0451e-06
7:112989772 C T 0.378747 -1.5052e-05
7:112994204 G A 0.148793 3.6550e-06
7:113000169 T C 0.679676 1.7573e-05
7:113016245 A G 0.045853 2.7183e-05
7:113029394 C T 0.046190 -3.4798e-06
7:113032573 A G 0.059106 -3.4430e-05
7:113038155 A G 0.538413 2.9406e-06
7:113039778 A G 0.117882 7.1358e-06
7:113043282 A G 0.112405 1.0378e-05
7:113049169 C T 0.056529 2.1609e-05
7:113049946 T C 0.041583 2.0478e-05
7:113050994 G T 0.026175 -1.5319e-05
7:113052230 T C 0.030245 -4.4804e-06
7:113057370 G A 1.074657 -2.9618e-05
7:113059909 C T 0.066351 5.0967e-06
7:113060773 A G 0.020831 7.7750e-06
7:113060848 T C 0.088365 -1.9155e-05
7:113089815 A C 0.029487 -2.5840e-06
7:113102172 C T 0.023585 3.6469e-06
7:113103585 C T 0.058409 1.0240e-05
7:113106395 G C 0.255337 -2.8484e-05
7:113109998 T C 0.072651 -1.8129e-05
7:113116165 C T 0.023020 2.5539e-06
7:113127071 T C 0.025869 -1.4543e-05
7:113141260 C T 0.029558 -1.8625e-05
7:113159370 A G 0.045738 -1.2230e-05
7:113171304 A C 0.228352 -4.0293e-05
7:113184654 C T 0.320389 8.7828e-07
7:113218051 G C 0.097378 -2.2121e-05
7:113220287 T G 0.239919 -3.9283e-05
7:113224563 G A 0.038656 8.5493e-06
7:113237054 A G 0.117545 -5.1247e-06
7:113239082 A G 0.303264 -6.9067e-07
7:113245847 A G 0.079178 2.0111e-05
7:113247230 T C 0.062312 9.2952e-06
7:113251586 G A 0.064182 -6.4730e-06
7:113271009 A G 0.086203 -1.2307e-05
7:113274372 T C 0.073429 6.9483e-06
7:113281274 A G 0.176485 -1.1513e-05
7:113282616 G A 0.429965 1.5744e-05
7:113292763 A G 1.899668 3.8294e-06
7:113303258 C T 0.849160 7.3964e-06
7:113303623 C T 0.023428 -8.6737e-06
7:113305208 A G 0.113690 1.4761e-05
7:113317708 C T 0.735045 -2.3131e-06
7:113326339 T C 0.414037 1.9587e-05
7:113328034 C T 0.164208 3.1705e-05
7:113336970 G A 0.241374 -5.3139e-06
7:113338417 C T 0.041794 6.9313e-06
7:113339640 C T 0.052235 -5.3237e-07
7:113342125 A G 1.969966 -4.1480e-06
7:113346161 C T 0.041743 -4.1260e-05
7:113346826 C T 0.688406 -6.8790e-06
7:113346978 G A 0.077713 -5.2942e-06
7:113349120 T G 0.099438 1.1412e-05
7:113363243 T C 0.072110 2.4285e-05
7:113364319 A G 0.247507 1.0461e-05
7:113370473 G C 0.037459 -1.2426e-05
7:113370636 T C 1.137618 -1.1403e-05
7:113395656 A G 0.023391 2.9912e-05
7:113402352 C A 0.407068 -1.9458e-05
7:113402672 A G 0.131209 1.3375e-05
7:113431512 G A 0.286891 6.9299e-06
7:113438644 A G 1.889921 3.6079e-05
7:113439283 T C 1.499720 5.3087e-06
7:113460282 G A 1.112429 -1.8544e-05
7:113461230 T C 0.043215 -9.5155e-06
7:113472338 A C 0.390521 1.5871e-05
7:113474691 T C 0.092006 1.9961e-05
7:113481640 T C 0.187293 -1.1369e-05
7:113482890 C T 0.142259 -6.9401e-06
7:113490924 C T 0.072392 -1.4245e-05
7:113495470 G T 0.036749 3.2661e-05
7:113506271 T G 0.143897 -3.1308e-05
7:113513828 C T 1.333346 8.5089e-07
7:113518434 A C 0.172327 1.1263e-05
7:113533980 T C 0.068251 -6.0272e-06
7:113534747 C T 0.050980 1.3203e-05
7:113536314 T C 0.392493 2.0041e-05
7:113537793 A G 0.080844 -3.7298e-05
7:113540224 A G 0.499182 -2.7682e-06
7:113560360 T A 0.067830 3.5245e-06
7:113583617 T C 0.036065 -1.9348e-05
7:113594357 A G 0.031340 -1.8265e-05
7:113597022 T C 0.037157 -1.5868e-06
7:113602690 G A 0.110273 -2.5331e-05
7:113605108 C T 1.267046 -2.0143e-06
7:113613037 T C 0.225816 6.9567e-06
7:113616356 T C 1.224548 -1.4146e-06
7:113628925 A G 0.024588 8.2397e-06
7:113644002 A C 0.083867 1.8938e-05
7:113648597 C T 1.231729 3.6339e-06
7:113658103 C T 0.119130 -7.8323e-06
7:113665542 T C 0.036382 2.5484e-06
7:113665902 A C 0.049260 -9.5042e-06
7:113675043 T G 0.048390 1.2490e-05
7:113684695 C T 1.232776 5.2549e-06
7:113686309 A C 0.136768 -2.2407e-05
7:113705485 T C 0.036303 -1.3953e-05
7:113710180 T C 0.042549 -4.2423e-05
7:113712854 A C 0.036623 -1.3086e-05
7:113713714 T C 0.058497 4.4579e-06
7:113735036 C A 0.779943 -4.5808e-05
7:113735848 G A 0.170137 3.7178e-06
7:113737983 A G 0.119745 -1.9352e-06
7:113741759 A G 0.206821 7.2338e-06
7:113750598 C T 0.094804 5.7603e-06
7:113761878 G A 0.029429 7.5446e-06
7:113771995 A G 0.141443 -2.8138e-05
7:113775765 T C 0.636110 -3.0833e-05
7:113777021 A G 0.149143 -2.7915e-05
7:113788156 A G 0.341036 6.0605e-06
7:113799165 C A 0.034355 2.3450e-05
7:113814174 C T 1.735633 2.8565e-06
7:113827601 T C 0.020382 1.5833e-05
7:113828355 C T 1.850330 2.4054e-05
7:113853589 A G 0.106540 3.4493e-06
7:113858003 T G 0.042943 8.3046e-07
7:113860652 C T 1.320947 -5.6899e-06
7:113863663 T C 0.087375 -2.1538e-05
7:113875687 A G 0.091006 6.1664e-06
7:113881506 T G 0.061231 -6.4674e-06
7:113885380 C T 0.037123 1.6164e-05
7:113898986 G A 0.065117 -3.4036e-06
7:113899893 G T 0.056321 -9.6619e-06
7:113900841 A C 0.029762 3.6902e-06
7:113922064 C A 1.311131 -1.3801e-06
7:113932849 A G 0.069044 1.6489e-05
7:113986556 C T 0.053017 -2.1224e-05
7:113993814 T C 0.022435 -8.2365e-06
7:113996163 T C 0.062020 -6.1394e-06
7:113996912 C T 0.173653 1.6467e-05
7:114014947 C T 0.144656 1.1698e-05
7:114015707 A C 1.022986 -3.7782e-05
7:114028310 C T 0.067191 1.7535e-05
7:114041534 T G 0.022038 -1.9284e-05
7:114049892 T G 0.075983 -5.8097e-06
7:114056460 G A 0.125518 -1.2212e-05
7:114058072 C T 0.071386 -1.6831e-05
7:114059728 T C 0.061418 4.7154e-06
7:114073186 G A 0.041957 -1.7053e-05
7:114078869 G A 0.134929 7.1966e-06
7:114098526 G T 0.140977 -1.8962e-05
7:114103926 G A 0.089317 -5.8226e-06
7:114104519 A G 1.966386 7.6554e-06
7:114107594 G C 1.469859 4.4571e-05
7:114118112 T C 1.801957 1.6068e-05
7:114119935 G T 0.529723 1.0723e-05
7:114126021 G T 0.068030 1.5541e-05
7:114151652 C T 0.061044 7.7778e-06
7:114171773 T G 0.119626 -8.8834e-06
7:114172154 C G 0.082854 7.4931e-06
7:114186863 G A 0.040805 7.4585e-06
7:114189249 A G 0.043140 -1.5137e-05
7:114194823 G A 0.050946 -3.9151e-06
7:114195310 G A 0.088378 -9.1148e-06
7:114199599 G A 0.197159 4.1009e-05
7:114202213 T C 0.038612 -5.9239e-06
7:114203949 G A 0.209633 2.8888e-05
7:114204407 A G 0.192056 3.6740e-05
7:114210814 C T 1.126184 1.2234e-05
7:114220688 C T 0.061360 8.0840e-06
7:114223723 A C 1.328069 3.5169e-05
7:114236880 C G 1.975443 1.0777e-05
7:114245894 T C 0.080321 -1.1765e-05
7:114248919 T C 0.060384 6.7486e-06
7:114293859 T G 0.149868 -2.5151e-06
7:114313199 G A 0.946402 4.0123e-05
7:114333803 T C 0.060241 -1.5265e-06
7:114348653 G T 1.799489 1.6019e-05
7:114355097 G A 0.065538 -1.6574e-05
7:114355193 G A 0.787888 1.4079e-05
7:114377279 T C 0.033237 -1.6318e-05
7:114380772 A G 0.744857 2.1111e-05
7:114381202 T C 0.374905 7.9918e-06
7:114389072 A G 0.065198 3.4457e-06
7:114393415 G A 0.137003 -1.1747e-06
7:114402333 C T 1.605634 1.9879e-05
7:114408416 C G 0.181268 -8.5580e-06
7:114424133 C T 0.033492 -1.0094e-05
7:114431682 C G 1.860437 2.3337e-06
7:114432151 G A 0.077003 -1.2655e-05
7:114443038 A G 1.047751 -2.1841e-05
7:114457983 A G 0.170589 -3.7792e-05
7:114458542 C T 1.854127 -5.2607e-07
7:114459802 C T 0.072624 9.3777e-06
7:114461205 G A 0.077451 1.3510e-05
7:114464407 A G 0.027974 -1.0785e-05
7:114494607 G T 0.087933 -2.1848e-06
7:114498885 C T 0.315742 1.4770e-06
7:114506592 A G 0.027868 -3.3165e-06
7:114512017 T G 0.267988 6.1969e-05
7:114527369 T C 0.300857 -2.2295e-05
7:114531710 G A 0.063091 -4.1008e-06
7:114548061 A G 0.067011 -2.3611e-05
7:114550360 G A 0.035606 -9.9285e-06
7:114551747 A G 0.034117 -1.1312e-05
7:114568104 G A 0.942359 -1.0537e-05
7:114573144 C G 1.852988 -5.6434e-06
7:114573879 C T 0.099142 2.5491e-06
7:114577385 C T 0.046163 3.5779e-05
7:114579432 C T 0.163548 1.7277e-05
7:114584732 A G 0.070346 2.4472e-06
7:114587425 G A 1.835717 -6.2276e-06
7:114592233 G A 0.317346 4.3218e-06
7:114592267 C T 0.866441 -4.3746e-05
7:114595289 C T 1.063067 -4.2243e-06
7:114596841 G T 0.127895 1.7892e-05
7:114613838 C T 0.191580 -1.8482e-05
7:114623569 A G 0.146713 9.3706e-06
7:114640826 T C 0.876461 7.8718e-06
7:114646114 A G 0.225044 5.2209e-06
7:114653618 G A 0.174156 -1.1853e-05
7:114654238 A G 0.041192 2.7968e-06
7:114658220 G A 0.610744 -2.5994e-05
7:114664779 T C 0.534792 -3.4031e-06
7:114671196 C T 0.069860 -5.7808e-06
7:114671520 T C 0.069401 6.3678e-06
7:114677981 T G 0.197214 -2.2231e-05
7:114688974 G A 0.033811 -2.2544e-05
7:114690732 T G 0.079926 4.7307e-06
7:114690922 A C 0.032975 3.7484e-06
7:114699163 C T 0.034416 -4.5293e-06
7:114701283 C T 0.915310 -2.7895e-05
7:114713510 G A 0.087596 -1.4930e-05
7:114721177 A C 1.182849 -3.7059e-05
7:114728904 G A 0.057226 3.5056e-05
7:114738055 T C 0.249683 -1.0093e-05
7:114747766 G A 1.195204 -2.1064e-05
7:114759587 A G 0.050477 -8.0185e-06
7:114772237 C T 0.143326 1.3734e-05
7:114772885 C T 0.116145 1.4956e-05
7:114780869 C T 0.090197 -2.1297e-05
7:114781321 A G 0.029436 1.5984e-05
7:114784395 A G 1.756304 1.8602e-05
7:114787625 T G 0.027304 -1.2818e-05
7:114814601 T C 0.154474 -1.7621e-05
7:114818842 T C 0.758313 1.4045e-05
7:114819942 A G 1.937729 -5.9118e-06
7:114829925 T C 0.274515 -1.0004e-05
7:114844665 T C 0.713755 -1.7872e-05
7:114849239 G A 0.033869 -5.6537e-06
7:114851147 T C 0.041304 9.9214e-06
7:114860218 T C 0.854940 -4.1047e-06
7:114863612 G C 1.498669 -4.1802e-05
7:114865325 A G 0.048886 3.7570e-06
7:114870466 G T 1.728494 -5.3195e-05
7:114870872 A G 0.069666 2.9957e-05
7:114879193 C T 0.051021 8.7767e-06
7:114879502 C T 0.039305 -3.1134e-06
7:114894984 G A 0.060343 8.8916e-06
7:114897928 C T 0.907056 -5.1344e-06
7:114908502 G A 0.351239 1.3186e-05
7:114909919 C T 0.525001 -1.2387e-05
7:114914462 A G 0.527962 -2.2600e-06
7:114917247 G A 1.269504 3.4028e-05
7:114924415 C T 1.894116 1.2518e-05
7:114928219 A G 0.588424 -5.5096e-07
7:114928525 A G 0.809250 1.1533e-05
7:114929931 T C 0.035817 1.9495e-05
7:114930300 G A 0.777890 -8.3712e-06
7:114942209 A G 0.073225 -3.1484e-05
7:114951401 C G 0.344518 -1.7273e-05
7:114953597 G A 1.390476 -1.8911e-04
7:114953859 C T 0.025033 -1.1010e-05
7:114955982 A C 1.886375 -9.8689e-06
7:114974327 G C 0.403787 4.7392e-05
7:114993967 T C 0.034631 3.8052e-06
7:115023961 C T 0.103266 -1.1485e-06
7:115029581 A G 1.819490 -3.5426e-05
7:115031894 T C 0.131638 1.0448e-05
7:115049772 A G 0.052058 -1.0681e-05
7:115051764 A C 0.171531 8.6553e-07
7:115069810 A C 0.041372 -1.4725e-05
7:115082706 G T 0.084013 9.0752e-06
7:115084664 C A 0.410195 5.0052e-05
7:115095651 A G 0.064920 -1.6815e-05
7:115108196 G T 0.030687 -1.4147e-05
7:115118104 A G 0.119531 -2.2381e-05
7:115123822 T C 0.935227 -2.7055e-05
7:115128487 G A 0.077060 2.5646e-05
7:115132073 A G 0.089613 6.4142e-06
7:115144978 T C 0.573700 -1.9373e-05
7:115145699 A G 0.391449 -9.7100e-06
7:115148563 A T 0.034512 -1.7701e-05
7:115150925 A G 0.020294 -2.4973e-05
7:115156652 G T 1.021558 4.8025e-06
7:115176995 T C 0.107445 1.0203e-05
7:115177997 T C 0.024030 2.0745e-05
7:115182446 C G 0.209691 -2.5819e-05
7:115201756 C T 0.051762 -3.0391e-05
7:115210158 A G 0.655833 -1.3467e-05
7:115216775 A G 0.383823 -1.1053e-05
7:115220376 C T 0.043664 2.5840e-05
7:115246296 C T 0.065742 3.3927e-06
7:115249919 T C 0.821856 2.4862e-05
7:115270891 T C 0.076000 9.2859e-06
7:115273666 G A 0.072185 1.9168e-06
7:115282229 A G 0.114132 9.1393e-06
7:115289977 G T 1.645851 2.1288e-06
7:115299847 G A 1.640204 -3.7497e-06
7:115300605 G A 0.258557 7.1518e-06
7:115311600 G A 0.080487 1.9831e-05
7:115312731 C T 0.116179 -7.3116e-06
7:115314096 A G 0.064280 9.2754e-06
7:115314917 T A 0.760010 -1.5372e-05
7:115321773 T C 0.033254 4.8252e-07
7:115327947 T C 0.108998 -4.7011e-06
7:115331729 G A 0.039938 -6.0439e-06
7:115345889 A G 0.039635 6.5926e-06
7:115366839 C T 1.127895 -9.5095e-06
7:115371079 C A 0.086784 -1.2550e-05
7:115372900 T G 0.055988 -7.8995e-07
7:115385193 T C 0.076829 9.0304e-06
7:115392863 C A 1.191886 -1.6087e-05
7:115400069 C A 0.061159 -8.9317e-06
7:115406223 C T 0.041736 -1.4612e-05
7:115408888 T C 0.106132 -7.9645e-06
7:115412350 G A 0.562616 4.5293e-06
7:115420202 G A 0.038156 2.7553e-05
7:115425718 T C 0.152764 -1.7661e-05
7:115435470 C T 0.133191 -9.2738e-06
7:115438377 G A 0.063893 2.5958e-05
7:115438490 T G 1.967369 -1.1968e-05
7:115439866 G A 0.065943 -7.0292e-06
7:115440138 C G 0.151285 -1.5054e-05
7:115443656 G A 0.779386 -1.9527e-05
7:115454925 C T 0.099846 9.4305e-06
7:115455833 A G 0.144499 -3.7746e-06
7:115456973 G A 0.260957 -6.1235e-06
7:115461241 G A 0.042879 -2.8824e-06
7:115474425 C A 0.062951 -1.6043e-05
7:115476732 C T 0.032597 -3.6106e-06
7:115476748 G A 0.055030 1.2817e-06
7:115479018 A C 0.290042 2.1347e-05
7:115479880 C T 0.085567 -1.0553e-05
7:115480352 G A 1.916415 -2.2301e-05
7:115485506 T C 0.088344 -1.3434e-05
7:115486814 G C 1.228227 1.0510e-05
7:115490834 T C 0.159027 -1.1935e-06
7:115491070 C T 0.042522 2.6799e-05
7:115495809 T C 0.201905 -2.5121e-06
7:115499734 C T 0.050460 -1.7298e-05
7:115500920 T C 0.110851 -1.0680e-05
7:115510185 A G 0.042620 -3.8030e-06
7:115510854 C T 0.031748 -3.1480e-06
7:115513243 T G 0.832991 -6.7850e-06
7:115513397 A G 1.095950 -2.8600e-05
7:115513497 T C 0.778872 -3.9644e-05
7:115513611 C A 0.317805 -1.8721e-05
7:115513634 T C 0.285704 1.5334e-05
7:115514444 C T 0.086192 1.3780e-05
7:115518891 A G 0.174095 4.5895e-06
7:115522380 G T 0.039594 1.5970e-05
7:115552090 C A 0.049008 1.4084e-05
7:115553660 A G 0.059507 -3.7802e-05
7:115554257 T C 0.185865 8.1705e-06
7:115555315 T C 1.926747 -3.8725e-06
7:115574655 C T 0.076037 -3.6398e-06
7:115579396 T G 0.054071 4.6453e-06
7:115583701 C T 0.067758 -6.9580e-06
7:115593688 A G 0.029368 -1.7838e-05
7:115600956 T C 1.239555 1.0340e-05
7:115602817 A C 0.426746 -1.5253e-05
7:115609848 C T 1.775853 -2.1817e-06
7:115618551 T C 0.982494 4.5364e-06
7:115624478 G C 0.067017 -8.8235e-06
7:115661617 C T 0.278173 -1.3094e-06
7:115665424 A G 0.024424 -1.1508e-05
7:115667302 G A 0.092190 8.8098e-06
7:115678073 C A 0.026440 -8.9486e-07
7:115680800 C T 0.035858 -1.2161e-06
7:115684409 T C 1.119789 -3.0868e-06
7:115693750 T C 0.051184 3.7860e-07
7:115699678 G A 0.496979 -2.0046e-05
7:115701332 C A 0.027270 2.1806e-06
7:115701794 A C 0.033903 1.4086e-05
7:115706029 C T 0.353408 1.4776e-06
7:115711860 C T 0.084118 2.1866e-05
7:115722128 G A 0.029806 -2.4137e-05
7:115724215 T C 0.056437 7.0242e-06
7:115725471 C T 0.164283 7.5305e-07
7:115735628 A G 0.021436 -3.2684e-06
7:115744583 C T 0.065498 -1.1044e-05
7:115747757 T C 0.294761 -9.0275e-06
7:115752356 A G 0.031306 -8.8335e-06
7:115752547 T C 0.063658 -4.6576e-06
7:115757442 T C 1.159703 -2.2937e-05
7:115776983 A C 0.064828 4.5636e-06
7:115782546 C T 0.068333 -1.9971e-05
7:115786350 A G 1.838862 3.9684e-06
7:115788787 G A 0.020895 -1.5036e-05
7:115795513 A T 0.027416 8.0890e-06
7:115801103 T C 0.034209 4.0940e-06
7:115809732 A C 0.856058 -1.1475e-05
7:115812898 A C 0.313855 -1.4657e-05
7:115839253 C A 0.543074 -2.7690e-05
7:115845559 A G 0.103236 -4.5708e-07
7:115848227 T C 0.038217 8.1153e-06
7:115851682 G T 0.048828 3.0965e-06
7:115853503 C A 1.153995 -2.5288e-06
7:115877660 G A 0.275144 -1.0976e-05
7:115886859 G A 0.047822 7.3912e-06
7:115890686 G T 0.047788 -7.1046e-06
7:115897222 G A 0.788038 -7.1975e-06
7:115897884 T C 0.518704 -1.0155e-05
7:115903764 A G 0.022605 1.8353e-05
7:115927926 G C 0.131332 3.3657e-05
7:115946218 C A 0.467744 1.3481e-05
7:115947686 A G 0.045201 -6.3317e-06
7:115948570 A G 0.712021 1.9569e-05
7:115951411 G A 0.056134 1.6586e-05
7:115955266 G A 0.910173 1.0261e-05
7:115960766 G A 0.202255 1.1125e-05
7:115976160 C A 0.175767 -1.4980e-05
7:115978779 C G 0.084027 1.5226e-05
7:115989583 A G 1.706657 5.2774e-06
7:115990744 G C 0.196568 1.8750e-06
7:115992849 A G 1.349209 2.0787e-05
7:115996276 T C 1.649849 2.2948e-05
7:115996856 G A 0.363257 4.9294e-06
7:116003445 T C 1.165388 1.4191e-05
7:116006105 C T 1.793777 1.4296e-05
7:116011242 C T 1.931171 -1.9417e-06
7:116017978 T G 0.167159 1.6495e-05
7:116018179 T G 1.453805 7.5043e-06
7:116030122 T C 0.029072 -1.7626e-05
7:116067749 C T 0.035409 -6.9252e-06
7:116070296 C G 0.122370 9.7768e-06
7:116072360 A G 0.025070 1.7454e-05
7:116084717 T C 0.231892 7.1655e-06
7:116092952 A G 0.050593 1.3033e-06
7:116122943 A G 1.030755 9.1681e-06
7:116123242 G T 0.035273 -6.8635e-06
7:116134865 A G 0.068608 2.0301e-05
7:116137677 G A 0.149912 -1.8227e-05
7:116140764 A G 0.191311 1.4311e-05
7:116146074 G C 0.354625 -9.5714e-06
7:116147219 T C 0.046013 2.2816e-05
7:116152120 T C 0.072933 -1.7402e-05
7:116160078 T C 1.697351 6.4100e-07
7:116172122 T C 0.079110 -1.9880e-05
7:116177656 G T 0.058480 -6.4314e-06
7:116178548 G C 1.685591 -4.6057e-06
7:116180735 C A 0.149864 -1.4737e-05
7:116187330 A G 0.110134 -2.7604e-06
7:116191301 A C 1.180731 -8.6035e-06
7:116196557 A C 0.049464 8.3083e-06
7:116197908 T C 0.104657 -7.9309e-06
7:116200587 T C 0.591532 -1.8743e-06
7:116201556 T C 0.039482 -1.7914e-05
7:116204457 G C 0.038632 -1.0946e-05
7:116206486 T C 1.755539 -5.7325e-06
7:116210843 C T 0.119334 -3.4700e-05
7:116212245 A G 0.021113 -1.5771e-05
7:116215063 G A 0.039275 -8.5025e-06
7:116216661 A G 0.048250 3.2022e-05
7:116217140 A G 0.048580 -2.3067e-05
7:116217657 A G 1.339346 -3.7088e-06
7:116224835 G A 0.284949 -3.6216e-06
7:116225704 C T 1.356393 4.1729e-07
7:116225856 G A 0.073956 -4.4378e-06
7:116226422 A G 1.344212 3.6309e-06
7:116227974 A G 0.050841 -1.7876e-05
7:116228946 G A 0.071583 1.6855e-05
7:116239651 A C 0.075197 6.2235e-06
7:116241322 G A 0.163100 -2.0469e-05
7:116253689 T C 0.038755 5.3547e-06
7:116258895 T C 0.231518 -3.4414e-05
7:116263513 C T 0.083316 -2.0023e-05
7:116265545 T C 0.081460 -7.0944e-06
7:116287902 T C 0.047285 4.2359e-06
7:116288118 G A 0.234516 -2.5288e-05
7:116289809 T C 0.064947 -1.2627e-05
7:116290302 G A 0.116328 3.3815e-07
7:116290966 T G 0.167281 -9.6495e-06
7:116293228 A G 0.078753 4.0705e-06
7:116295479 C G 0.040397 1.0724e-05
7:116296746 G A 0.075741 -8.3832e-06
7:116298942 A G 0.069775 -2.6752e-05
7:116303492 T C 1.659940 -3.7080e-06
7:116313134 G C 0.091238 1.1454e-05
7:116315205 C T 0.224715 1.0493e-05
7:116319002 G A 1.023523 -2.1338e-06
7:116319926 G A 0.746611 -1.2951e-05
7:116323936 T G 0.127262 -3.9415e-06
7:116324531 T C 1.607800 -3.5668e-05
7:116324817 A G 0.094688 2.1875e-05
7:116333709 G A 0.234088 -1.8653e-06
7:116336822 A G 0.033318 5.6114e-06
7:116336880 C T 0.533021 4.7128e-07
7:116339282 A G 0.116247 9.8705e-06
7:116339672 T C 0.070210 1.2474e-05
7:116340262 G A 0.038612 3.4060e-06
7:116343513 C T 0.098727 -5.2047e-06
7:116346603 A G 0.480579 7.3909e-06
7:116374802 A G 0.051215 -5.7983e-06
7:116393207 A G 0.124206 9.7777e-06
7:116402733 G A 0.044055 2.7957e-06
7:116405387 C T 1.103232 3.0714e-05
7:116411990 T C 0.024367 1.5236e-05
7:116416423 A G 0.114632 -1.0437e-05
7:116420651 T C 0.029901 3.6390e-08
7:116428320 G C 0.117382 2.1452e-05
7:116433527 C T 0.906930 -3.0504e-05
7:116434302 C A 0.097130 1.5483e-05
7:116444728 C T 0.078495 -1.3826e-05
7:116445159 G T 0.021103 7.4939e-06
7:116447486 A C 0.425685 4.1720e-06
7:116452892 T C 1.199036 -1.3423e-05
7:116459201 A G 0.047176 -1.0520e-05
7:116470619 A G 0.150663 1.0324e-05
7:116475219 A G 0.030177 -1.9581e-06
7:116482219 G A 0.779250 -3.7079e-06
7:116491214 A C 1.908127 -2.2313e-05
7:116499439 T C 0.391857 -5.2187e-06
7:116537538 C T 0.480528 -4.6942e-06
7:116559530 G A 0.091809 -6.3699e-06
7:116568821 A C 0.111283 -1.3311e-05
7:116573864 A G 0.492689 4.5072e-05
7:116575709 A G 0.108053 1.6743e-05
7:116577124 A G 0.315303 1.5860e-06
7:116578214 T G 0.427490 -1.7856e-05
7:116578959 A G 0.066259 1.3633e-05
7:116589162 A C 0.129023 -2.2539e-05
7:116589459 T G 0.605573 2.0020e-05
7:116589926 T C 0.032023 -1.1591e-05
7:116592416 C T 0.121890 -1.1142e-06
7:116613830 G A 0.060891 -9.8121e-07
7:116617532 A G 0.514988 1.8017e-05
7:116624201 G A 0.029871 -7.8603e-06
7:116628710 A G 0.037503 1.0821e-05
7:116634845 A C 0.126739 -1.9159e-05
7:116640320 C G 0.066875 -2.4423e-06
7:116660193 A G 0.080440 7.6733e-06
7:116680011 G A 0.040611 -6.3672e-06
7:116684397 G A 0.144894 1.4414e-05
7:116693320 G C 0.030442 -9.3095e-06
7:116701357 G T 0.344018 -1.4680e-05
7:116713927 A G 0.034733 -1.3146e-06
7:116716598 A G 0.095824 -2.3977e-06
7:116724459 C G 0.069047 -1.3787e-06
7:116725135 G A 0.059320 6.7639e-06
7:116731388 A G 0.113333 -1.1027e-05
7:116753202 T G 0.036786 2.5538e-06
7:116754862 G A 0.194225 9.6277e-06
7:116755244 T C 0.023928 5.3772e-06
7:116758761 A G 0.075928 -1.1219e-05
7:116776726 C T 0.446947 -1.4396e-05
7:116779594 T C 0.072430 -1.0796e-05
7:116780046 A C 0.070713 2.4623e-05
7:116780383 C T 0.084887 2.2282e-05
7:116781130 A G 0.073732 7.4610e-06
7:116786027 G C 1.432995 -3.1662e-06
7:116788955 G T 0.031068 3.8568e-06
7:116790029 A G 0.053064 1.1056e-06
7:116809975 A G 0.080885 -1.8113e-05
7:116811037 C T 0.376500 5.8430e-06
7:116812974 A G 0.336661 -2.5034e-06
7:116822669 G A 0.064692 1.7135e-05
7:116834863 T C 0.989746 5.8756e-05
7:116835128 A G 0.072460 -6.7664e-06
7:116844351 C T 0.073457 4.4105e-05
7:116848194 G T 1.287676 1.7928e-04
7:116849455 G A 0.032387 -3.5132e-06
7:116852231 A G 0.094097 -5.4363e-06
7:116860325 T C 0.055927 3.3329e-05
7:116862976 T G 0.025091 6.7036e-06
7:116864331 T C 0.170868 7.5838e-06
7:116878314 C T 0.585953 6.8038e-06
7:116879224 G A 0.824280 -9.2512e-06
7:116879863 G A 0.368605 -5.3156e-06
7:116882876 G A 0.045962 1.5617e-05
7:116887143 A G 0.075537 6.5194e-06
7:116888161 G A 0.107791 8.0809e-06
7:116889999 C A 0.465419 1.6160e-05
7:116892183 T C 0.360317 6.1530e-06
7:116910616 T C 0.923348 -5.7802e-06
7:116911835 A G 0.043423 -1.6787e-05
7:116914307 A G 0.060537 -4.4369e-06
7:116915884 A G 0.153509 -1.0669e-05
7:116915951 T C 0.115295 -2.9449e-05
7:116917118 T C 0.919628 -1.0061e-05
7:116918792 C A 0.185433 1.8616e-05
7:116920994 G A 0.086672 3.3652e-05
7:116930895 C T 0.954133 -6.7476e-06
7:116932534 G A 0.186348 1.5015e-05
7:116941236 G C 0.655615 2.0043e-06
7:116943793 T A 0.839630 1.0423e-05
7:116948407 T C 0.111708 -6.6456e-06
7:116969771 C T 0.177838 -2.3477e-06
7:116972325 A C 0.033107 7.1174e-06
7:116987910 T C 0.105075 -2.6078e-05
7:116990048 C T 0.535577 6.0556e-06
7:117002834 A G 0.054176 3.0874e-05
7:117010356 T C 0.747461 1.8509e-05
7:117036505 C T 0.159945 3.6775e-06
7:117045256 A C 1.726892 -2.2497e-05
7:117059908 C T 0.052388 3.5409e-06
7:117061021 G A 0.224446 -5.5042e-05
7:117067822 G T 0.169158 3.9845e-06
7:117090896 G A 0.049501 -1.5065e-05
7:117104985 A C 0.050688 -2.4219e-05
7:117143718 G A 0.161832 2.5875e-05
7:117149147 A G 0.086420 6.0458e-05
7:117154159 A G 0.389446 2.5721e-05
7:117172340 G A 0.058062 -1.5726e-05
7:117177013 A G 0.073640 2.8097e-06
7:117178754 G A 0.248061 -1.9675e-05
7:117178929 A G 0.050685 -1.1636e-05
7:117199533 A G 0.803735 1.2638e-05
7:117199709 A G 0.048896 -1.2755e-05
7:117202817 G A 0.054880 -7.2405e-06
7:117203417 G A 0.413259 -7.7634e-06
7:117217134 C T 0.027987 9.3988e-06
7:117232223 T C 0.021181 7.9575e-06
7:117252977 G A 0.106608 2.0003e-05
7:117258266 G A 0.111749 -2.3190e-05
7:117295084 C G 0.035627 -1.0240e-05
7:117303243 T G 0.446985 1.9246e-05
7:117312126 C T 0.127337 -1.5250e-05
7:117317616 T C 0.030388 1.6949e-05
7:117324640 T C 0.193134 4.1509e-06
7:117333669 T A 0.121720 -2.0538e-05
7:117362167 T C 0.427548 1.3858e-05
7:117375374 C A 0.075775 7.4897e-07
7:117378562 T C 0.043246 2.2124e-05
7:117382261 G A 0.602874 3.0191e-06
7:117399981 A G 0.045748 -1.0742e-05
7:117400970 A C 0.419276 -2.9995e-06
7:117407882 A G 0.242679 7.4944e-05
7:117410632 A G 0.214328 -2.2591e-07
7:117414080 G A 0.221036 8.4803e-06
7:117433496 T C 0.120548 -3.2094e-05
7:117445570 G A 0.497129 -3.9614e-06
7:117445664 G A 1.562412 1.8370e-05
7:117446482 T C 0.038030 7.2339e-05
7:117449844 C T 1.263520 1.2282e-05
7:117451124 C T 1.181149 -1.1562e-05
7:117452904 T C 1.199094 2.0777e-06
7:117456439 C T 1.328460 -6.4074e-06
7:117467565 G C 0.040733 3.7052e-05
7:117472323 A G 0.022357 8.1965e-06
7:117475810 G T 0.046122 3.6891e-05
7:117477138 G A 0.530648 2.0469e-05
7:117477299 C T 0.840596 -4.8270e-06
7:117479136 G C 0.137329 -9.7248e-06
7:117483850 T C 0.420912 4.8134e-05
7:117490334 A G 1.136163 3.3244e-05
7:117492058 A G 0.063379 2.3086e-05
7:117492286 G A 0.069741 1.6122e-05
7:117492735 T C 0.051677 9.9903e-06
7:117493510 T C 0.170518 1.1781e-05
7:117493797 G A 0.120945 6.7576e-06
7:117506592 C T 0.024112 1.1499e-05
7:117514840 G T 1.088548 -1.4383e-05
7:117519993 T C 0.056355 -2.0802e-06
7:117520446 A G 0.225714 -3.4511e-05
7:117525037 G A 0.036116 -6.8919e-06
7:117526330 T C 0.037752 -1.0253e-05
7:117536292 G C 0.055227 -1.2201e-05
7:117538418 G A 0.072039 -2.4174e-05
7:117538853 T C 0.288274 1.3600e-05
7:117582736 A G 0.914617 1.5942e-06
7:117582806 A G 1.439233 -2.1246e-05
7:117587440 C T 0.064807 -2.6218e-05
7:117588251 T C 0.098693 2.6230e-05
7:117594007 A G 0.035260 3.1902e-06
7:117595358 A G 0.065066 -2.0133e-05
7:117596747 A G 0.052762 4.5957e-06
7:117605808 T C 0.034988 1.1286e-05
7:117605809 T C 0.038809 1.5014e-05
7:117611036 A G 1.924993 -1.4818e-05
7:117613109 T C 0.818922 -4.5264e-05
7:117613287 A G 0.428558 1.9922e-05
7:117620150 A C 0.022184 -3.5699e-06
7:117629898 A G 0.413731 1.9268e-05
7:117642488 C T 0.144768 -2.1004e-05
7:117651926 G A 0.106377 -1.1064e-05
7:117670154 C T 0.065379 -2.5283e-05
7:117670313 C T 0.116046 -1.8808e-05
7:117682101 C T 0.251662 -1.3916e-05
7:117689222 A C 0.035848 -1.7786e-05
7:117694005 T G 0.162539 1.8968e-05
7:117701301 G T 0.043270 3.9339e-06
7:117703621 G T 1.053833 -8.9161e-06
7:117709069 T C 0.175975 -2.2108e-05
7:117713573 G T 1.670442 -2.1012e-05
7:117714489 T C 0.031693 -2.5915e-06
7:117719876 T C 0.705776 1.0600e-05
7:117721635 T C 0.900698 -5.7252e-06
7:117753107 T A 0.036157 -4.2451e-06
7:117758019 T C 0.028239 -3.3170e-05
7:117784962 T C 0.235621 1.6040e-05
7:117787572 G A 0.062077 2.9431e-05
7:117807769 G A 0.044174 1.9842e-05
7:117810618 G A 0.145642 -4.1602e-06
7:117813626 T G 0.047190 7.7547e-06
7:117818922 C G 1.154308 -1.2990e-05
7:117819831 T C 1.974447 1.4794e-05
7:117820867 G T 0.023680 -1.1898e-05
7:117827724 T C 0.025941 1.4696e-06
7:117827994 C A 1.333121 -1.7029e-05
7:117833444 A G 1.136979 -7.5227e-06
7:117851887 A G 0.039248 6.1702e-06
7:117859841 A G 0.127861 2.3565e-06
7:117864712 C A 0.124223 -1.1921e-06
7:117865940 C T 0.116454 -3.1094e-05
7:117881899 G A 0.057460 1.0001e-06
7:117893518 G A 0.094471 -3.1371e-05
7:117895781 C T 0.020195 -2.0305e-05
7:117903974 C T 0.885627 1.4915e-05
7:117921200 A G 0.027226 3.2920e-06
7:117935497 G T 0.155266 -3.3160e-06
7:117952319 T C 0.022391 1.7221e-05
7:117989605 A G 0.719175 1.7439e-05
7:118002797 T C 0.216348 -8.6083e-06
7:118003950 G A 0.037184 -3.8015e-06
7:118010631 T C 0.052898 2.6664e-05
7:118020725 A G 0.032965 -5.0828e-06
7:118030313 C T 0.828649 8.7119e-06
7:118045658 A G 0.045071 7.0792e-06
7:118052278 G A 0.165265 -1.6332e-05
7:118057420 G A 0.056199 2.1159e-05
7:118062256 G A 0.078070 1.1983e-05
7:118094798 G A 0.025512 -1.4557e-05
7:118103206 T C 0.110049 -1.3835e-05
7:118103783 C G 0.094141 -2.2659e-05
7:118104353 G A 0.034508 6.2497e-06
7:118128762 T C 0.113775 2.1630e-06
7:118129054 A G 0.061258 1.7782e-05
7:118133060 T G 1.889774 1.5735e-05
7:118134813 C T 0.063305 -4.8276e-06
7:118134982 A C 0.042790 1.1095e-05
7:118144884 C G 0.061826 -3.0682e-05
7:118150739 T A 0.093879 -2.9347e-05
7:118157758 A C 0.042420 -2.1750e-05
7:118159549 A G 0.724733 1.3285e-05
7:118173484 A C 0.091197 -4.3665e-06
7:118177071 T C 0.023476 -8.7647e-06
7:118190135 T C 1.893674 2.1249e-05
7:118202473 A G 0.039067 6.4222e-06
7:118212070 G A 1.173163 -5.9901e-06
7:118216637 C T 0.297015 1.3667e-05
7:118216880 A G 0.029548 7.4389e-06
7:118222312 A G 0.877440 -1.6118e-05
7:118223571 G A 0.034974 -1.6844e-05
7:118223806 A G 0.023262 -8.7619e-06
7:118229325 C T 0.038319 -7.4319e-06
7:118237487 G A 0.032672 -1.2408e-05
7:118243117 T G 1.054992 -2.4216e-05
7:118248545 C A 1.018716 -2.2201e-05
7:118252557 A C 1.032584 -2.1296e-05
7:118255233 C A 0.050215 -1.3500e-05
7:118264067 G A 0.065277 4.0983e-06
7:118268560 C T 0.031941 1.0250e-05
7:118271184 A G 0.082293 -7.6995e-06
7:118273539 C T 0.999300 -3.2027e-05
7:118301283 T G 1.794916 3.6947e-05
7:118331952 G A 1.159870 -2.7301e-05
7:118333484 C T 0.156569 -2.7134e-05
7:118334246 A G 0.033961 5.3797e-06
7:118338935 T G 0.112225 1.0557e-05
7:118339926 T G 0.165514 -3.2388e-05
7:118346890 C T 0.628671 6.2369e-05
7:118351004 G A 0.187014 -3.0239e-06
7:118352218 C T 1.952226 -2.7433e-06
7:118352594 T C 0.867574 -1.5345e-05
7:118353250 A G 0.361109 -3.5293e-05
7:118353418 C T 0.395750 7.7200e-06
7:118358453 C T 1.406065 1.2756e-05
7:118361125 G C 0.033641 1.1410e-06
7:118383301 C T 1.117137 6.5681e-06
7:118383424 C T 0.255031 -4.6002e-07
7:118384408 G A 0.166530 1.1645e-05
7:118387640 C T 0.147253 -1.9062e-05
7:118397921 A G 1.284419 1.7270e-05
7:118413305 A G 0.468434 2.4113e-06
7:118420438 G A 0.032839 -3.5731e-06
7:118420978 A C 0.132188 -3.7716e-06
7:118426498 A G 0.066120 9.7780e-06
7:118431315 T G 1.961891 5.5940e-06
7:118453420 T C 0.167948 8.5145e-06
7:118454644 G A 1.122492 1.1654e-05
7:118458421 C A 1.229896 7.3045e-06
7:118458757 A C 0.098758 -3.8850e-06
7:118473561 C T 0.025754 6.1183e-06
7:118477139 A C 0.500427 -7.9428e-06
7:118496812 A G 0.054819 -1.3797e-05
7:118505939 A G 0.093777 2.3496e-05
7:118508026 G A 0.030847 -1.8689e-05
7:118540414 T A 0.096939 -9.4796e-06
7:118551845 A G 0.391544 -1.5196e-05
7:118572753 G A 1.267478 3.6625e-05
7:118602784 G A 0.055506 5.3676e-06
7:118602852 G A 0.258138 1.3124e-06
7:118608865 G A 0.091493 -1.9419e-05
7:118608960 C T 1.849269 3.3871e-05
7:118611280 T C 1.957094 1.9284e-05
7:118615328 T C 0.042348 7.6696e-06
7:118620578 G A 0.079512 -1.0481e-05
7:118621685 T C 0.109077 -6.5182e-06
7:118636082 T C 0.060745 -1.3137e-06
7:118652550 C T 1.515838 2.9652e-05
7:118677834 T C 0.036473 1.9699e-07
7:118686258 A G 0.049886 1.2190e-05
7:118691595 G A 0.057324 1.5635e-05
7:118701190 T G 0.052653 9.7607e-07
7:118706632 G A 0.093346 -8.1351e-06
7:118744450 G A 0.244712 -1.0207e-05
7:118747140 A G 0.061754 -2.1902e-05
7:118752896 T G 0.050181 9.6982e-06
7:118758148 T C 0.177569 -2.9388e-06
7:118759509 G A 0.244270 -1.1812e-05
7:118787664 G C 0.071896 2.3375e-05
7:118802119 A G 0.246001 -1.1059e-05
7:118808762 A G 0.326063 1.3032e-06
7:118820891 G C 0.991116 1.6494e-05
7:118838442 T G 0.098836 1.6382e-05
7:118842556 T C 0.062050 2.7291e-06
7:118923009 T C 0.039656 4.1392e-06
7:118938253 G A 0.125413 6.9366e-06
7:118960764 T C 1.975280 1.9227e-06
7:118961485 A C 0.026702 1.9146e-05
7:118969368 T G 0.036235 -1.5846e-05
7:118972690 A G 0.046309 -6.4270e-07
7:118986161 G A 0.096837 -4.8718e-06
7:118992170 A G 0.084941 1.4813e-05
7:119000478 C T 0.037826 2.0716e-05
7:119019885 T C 0.053496 -4.2591e-06
7:119028010 C T 0.054329 1.6365e-05
7:119043340 A G 0.031061 -7.5587e-06
7:119053388 T C 0.064189 -1.2102e-05
7:119059795 A G 0.032638 -1.9148e-06
7:119066080 T G 0.311573 -1.4055e-05
7:119075611 A G 0.052612 6.4400e-06
7:119092709 A G 0.120561 1.1067e-05
7:119124364 C T 0.091346 6.8429e-06
7:119155343 T C 0.071332 -2.7356e-06
7:119164426 T C 0.276477 -2.8989e-05
7:119166254 G A 1.976232 5.8744e-06
7:119171593 T C 0.383418 1.4174e-05
7:119189261 T C 0.138760 1.2087e-05
7:119197465 C T 0.207471 1.5838e-05
7:119200757 T C 0.099737 -2.3987e-05
7:119204646 G A 0.036844 9.2443e-06
7:119225581 C T 0.071536 2.0555e-05
7:119237090 C A 0.347112 1.0609e-05
7:119253213 T A 0.028589 -5.5984e-07
7:119255457 C T 0.023255 -1.0622e-05
7:119317015 C T 0.021371 -1.6111e-05
7:119324015 T C 0.219809 1.9401e-05
7:119329075 G A 1.930042 9.4757e-06
7:119341500 C T 0.048033 1.2758e-05
7:119341605 A G 0.020773 1.2263e-05
7:119344195 G A 0.398745 2.2674e-05
7:119349199 A G 0.979870 1.1420e-06
7:119361860 T G 0.037068 1.1650e-05
7:119366807 T C 0.090592 -4.6333e-07
7:119372079 T C 0.028684 -9.3014e-06
7:119389452 T C 0.126684 6.6620e-06
7:119399196 C T 0.052816 -1.9765e-06
7:119420355 C T 0.051470 1.2072e-05
7:119425247 G A 0.141198 7.8519e-06
7:119438928 C G 0.072919 -1.5591e-05
7:119454435 G T 0.021259 -1.4178e-05
7:119469564 T C 0.308157 -2.7736e-06
7:119493570 C T 1.150395 1.7578e-06
7:119505194 A G 0.473191 1.4178e-05
7:119529443 T C 0.087314 2.0905e-05
7:119542014 G A 0.044058 1.0979e-06
7:119560508 C T 0.043392 -1.6695e-05
7:119563568 T C 0.393115 1.6694e-05
7:119572391 T C 1.547878 2.9215e-06
7:119577292 G A 0.402189 -1.1547e-05
7:119578413 C A 0.341635 -1.7400e-05
7:119581723 T G 0.295166 -1.6139e-05
7:119583865 T C 0.065035 2.3038e-05
7:119589548 G A 0.157684 1.8134e-05
7:119592365 G A 0.708047 -3.3088e-05
7:119597832 T C 0.118249 1.2422e-05
7:119610438 A G 0.424838 -6.9388e-06
7:119614803 C T 1.958849 -1.8652e-05
7:119622166 A G 0.051586 -1.3297e-05
7:119623076 G T 0.038806 -6.4403e-06
7:119641076 C T 0.029595 -3.8885e-06
7:119647754 A G 0.029480 6.4776e-06
7:119694559 C T 0.030588 -1.3038e-05
7:119699274 G A 0.071107 -1.3106e-06
7:119716311 A C 0.124328 3.0353e-05
7:119742320 A C 0.395750 1.3834e-05
7:119761318 C T 0.433069 -2.2012e-06
7:119779166 T C 0.041512 -1.3186e-05
7:119779175 T C 0.492362 -1.1664e-05
7:119791662 T C 0.471117 -8.5126e-06
7:119796536 A G 0.146284 1.5677e-05
7:119822862 C A 0.075010 5.1126e-06
7:119823448 C T 0.054904 1.5170e-06
7:119825053 T A 0.038415 -2.4452e-06
7:119842176 G A 0.115662 -1.0885e-05
7:119847628 C A 0.021602 4.7693e-06
7:119856171 G A 0.472711 -1.4031e-05
7:119860569 C T 0.367827 -6.0461e-05
7:119864789 T C 0.021953 7.2217e-06
7:119872135 A C 0.024910 -6.8595e-06
7:119888759 T C 0.126616 1.9801e-05
7:119902384 A C 1.920703 1.0242e-05
7:119921723 A G 0.088882 2.2985e-05
7:119933225 G A 0.034603 -2.1497e-06
7:119939770 A G 1.603883 1.4876e-06
7:119950682 C G 0.146998 -2.0904e-05
7:119955344 C T 0.143150 2.6923e-05
7:119955735 C A 0.020032 6.1459e-06
7:119974326 A G 0.036834 -1.6363e-05
7:119974626 T C 0.072695 -1.1620e-05
7:119981259 C T 0.032818 -3.1446e-05
7:119990157 G A 0.021011 1.1387e-06
7:119991698 T C 0.115608 -2.8774e-05
7:120000485 G T 0.534952 -2.5149e-07
7:120010469 T C 1.822550 -2.3009e-05
7:120011478 T G 0.021320 -1.6129e-05
7:120013029 A G 0.039734 1.0871e-05
7:120014171 T G 0.057386 -6.6813e-07
7:120018581 A G 0.214614 -2.8807e-05
7:120019778 T C 0.114656 -7.2907e-06
7:120025405 C A 0.052255 8.2213e-07
7:120041843 T C 0.037881 -8.0823e-06
7:120044238 G C 0.102352 4.8033e-05
7:120054820 G T 0.031782 -4.2924e-06
7:120065440 A G 0.055118 -2.7897e-06
7:120067033 A G 0.242567 -3.0567e-05
7:120071180 G T 0.047213 -6.3482e-06
7:120090189 A G 0.025805 7.4715e-07
7:120130643 G A 0.096885 -1.1513e-05
7:120136091 A G 1.975746 -2.0470e-05
7:120142182 A G 0.027345 -7.5491e-06
7:120150960 G A 0.160312 4.5062e-05
7:120167316 T C 0.525891 1.4343e-05
7:120171210 G T 0.029191 -2.5700e-06
7:120173630 A G 0.025798 -6.0834e-06
7:120176336 A G 0.034454 -1.6831e-05
7:120176685 G A 0.035804 1.6469e-05
7:120179194 T G 0.129846 2.0388e-05
7:120196661 C T 0.056311 -9.8454e-07
7:120200872 C A 0.019981 -9.1033e-07
7:120201046 T G 1.654891 -7.6779e-05
7:120205649 C G 0.213145 -3.2867e-05
7:120211749 A C 0.139539 4.0601e-06
7:120224300 G A 0.167380 2.5298e-05
7:120238471 C T 0.038571 6.2071e-06
7:120253089 A G 0.051239 -7.3723e-06
7:120269171 A G 0.519102 2.7599e-05
7:120269866 A C 0.073657 2.3298e-06
7:120270017 T C 0.332496 1.0308e-05
7:120292871 C T 0.055200 1.4531e-05
7:120300038 A G 0.165231 -1.0836e-05
7:120303959 G A 0.283848 1.2935e-05
7:120321891 A C 0.035994 1.5265e-05
7:120324327 G A 0.030109 -4.6859e-07
7:120327284 C T 0.193671 2.0191e-05
7:120329042 C A 0.451928 2.0039e-05
7:120344218 A C 0.562742 6.3171e-06
7:120366751 G A 0.145030 -2.7850e-05
7:120372127 A G 0.144033 -2.9880e-05
7:120389090 G A 0.035100 -2.9033e-05
7:120405335 T C 0.393645 1.3536e-05
7:120410201 T C 0.529121 -1.0717e-05
7:120411353 T C 0.053551 4.6402e-05
7:120414128 T C 0.155991 -2.8867e-05
7:120425818 A G 1.426681 2.2284e-06
7:120430808 T C 0.106119 2.9102e-05
7:120442371 A G 0.095290 2.6945e-06
7:120444833 A G 0.106608 4.4664e-07
7:120448933 C T 0.049984 -1.8473e-05
7:120476156 T C 0.450640 1.2084e-06
7:120483178 A G 0.119065 1.3421e-05
7:120486513 C T 0.156643 -2.3675e-05
7:120487362 T C 0.036983 -5.0593e-06
7:120498608 T C 0.068894 7.6179e-06
7:120503950 A G 0.040621 1.6154e-05
7:120516045 G A 0.416601 2.0305e-06
7:120541149 C T 0.058671 9.9269e-07
7:120555913 T C 0.089140 -2.7970e-05
7:120567281 C T 0.103106 1.0023e-05
7:120567506 C T 0.101209 9.2531e-06
7:120578350 T C 0.049464 -1.7603e-05
7:120578822 A G 0.054941 -1.7554e-06
7:120579891 C T 0.109559 -4.3886e-06
7:120588565 C T 0.178691 1.8042e-05
7:120600759 A G 0.084020 2.9405e-05
7:120602753 T C 0.051127 9.9746e-06
7:120603308 G A 0.045292 -3.5318e-05
7:120606367 G A 0.102947 8.7280e-06
7:120617012 C A 0.450555 -6.0759e-06
7:120624072 A G 0.025995 -2.1778e-05
7:120627939 C T 0.056566 5.8784e-05
7:120641406 C A 1.914369 1.8264e-05
7:120661851 A G 1.078451 -3.6550e-06
7:120662704 G A 0.236413 -1.2119e-05
7:120679887 G A 1.602262 -2.5731e-06
7:120689531 T C 0.053211 7.6658e-07
7:120693921 C T 0.087012 2.4586e-05
7:120699177 T C 1.549456 4.8935e-06
7:120709121 C T 0.038707 1.2992e-05
7:120709144 C T 0.021106 -7.5221e-06
7:120710688 A G 0.030507 4.7110e-06
7:120710891 A C 0.025686 -1.3815e-06
7:120712337 T C 0.033162 2.9705e-05
7:120712929 G A 0.863144 1.8369e-05
7:120712996 C T 0.993513 -2.3923e-05
7:120721087 T C 0.192858 1.1358e-05
7:120723436 C G 0.039214 -4.4573e-06
7:120723514 C T 0.055692 -1.6946e-05
7:120724335 A G 0.878514 2.8824e-05
7:120725502 G A 0.921219 -4.0985e-05
7:120727535 T G 0.206301 -5.5853e-06
7:120736615 G A 0.722207 -5.2883e-05
7:120740103 T G 1.604818 -1.6407e-05
7:120750645 G A 0.052214 -1.1370e-05
7:120755824 A G 0.045459 4.5341e-05
7:120761814 A G 0.053224 -1.3922e-05
7:120765954 C T 0.897550 2.7165e-05
7:120770110 G A 0.032880 4.9812e-06
7:120783206 G A 1.230134 6.6364e-05
7:120791164 A G 0.040478 -7.5979e-06
7:120792092 C A 0.091588 -1.0204e-05
7:120812059 A G 0.200658 1.4394e-05
7:120817375 T C 0.027307 -5.3226e-06
7:120818101 A G 0.022925 -8.8102e-06
7:120825166 G A 0.077482 -1.2415e-05
7:120847206 G A 0.049811 -1.0060e-05
7:120848385 A G 0.820469 -5.5233e-05
7:120853581 T C 0.423529 -1.4417e-05
7:120857929 C T 0.031272 -1.1566e-05
7:120869464 T G 0.359314 -1.4575e-05
7:120871643 T C 1.077305 2.3133e-05
7:120875543 A G 0.037109 -5.6883e-06
7:120876835 G A 0.161526 1.8958e-05
7:120883592 G A 0.056610 9.7049e-06
7:120887497 A C 0.045830 4.3072e-05
7:120901695 A G 0.764766 -6.3405e-06
7:120901720 A G 0.037316 3.1236e-06
7:120902461 T C 0.039462 2.1897e-05
7:120903815 T A 0.719052 -4.1219e-05
7:120905346 T C 0.035559 1.1012e-05
7:120905834 A G 0.031802 -9.9453e-06
7:120905842 A G 0.068673 -1.0216e-05
7:120917087 G A 0.408815 -2.2203e-05
7:120918780 C T 0.504965 -8.8227e-06
7:120920258 A G 0.637416 -1.9147e-06
7:120921328 G A 0.122717 -4.4398e-06
7:120926760 C A 0.298759 -1.6198e-05
7:120944018 G T 0.039135 5.4332e-06
7:120945328 C T 0.731655 -4.5340e-05
7:120945537 T C 0.033084 3.0992e-05
7:120950910 C G 0.138590 -1.7675e-06
7:120954272 C T 1.847640 -7.6283e-06
7:120962164 G A 0.798088 -2.0220e-05
7:120962190 A G 0.063091 -7.6718e-07
7:120963965 G A 0.241768 -9.6416e-06
7:120965352 T C 0.100812 -1.6934e-05
7:120965585 A T 0.069608 -8.7207e-06
7:120967213 T A 0.329514 7.4812e-05
7:120968027 C T 0.054329 -6.6846e-06
7:120968093 A G 0.137768 -1.1047e-05
7:120969412 C G 0.062179 2.1411e-06
7:120969769 A G 0.887177 3.2988e-05
7:120979089 T C 0.892501 3.0970e-05
7:120982938 A G 0.033821 7.7796e-07
7:121008540 T C 0.375657 7.0761e-05
7:121008925 C T 0.022544 1.1067e-06
7:121013407 G T 0.069662 -3.2028e-05
7:121018579 T C 0.543948 -1.4099e-05
7:121018864 T C 0.065994 2.7395e-06
7:121019520 G A 0.093560 1.4423e-05
7:121024311 A G 0.046183 -8.0269e-06
7:121027080 T C 0.058919 1.3440e-05
7:121033121 C T 0.561209 -1.2253e-05
7:121037009 A G 0.022891 -7.2946e-06
7:121043720 T C 0.029881 3.9213e-07
7:121045761 G A 1.619162 -5.3689e-05
7:121045975 G T 0.805455 1.1293e-05
7:121046807 T G 1.932119 1.4873e-06
7:121054790 C G 0.030017 1.3427e-05
7:121059891 T G 0.064804 1.0059e-06
7:121060708 A G 1.902306 -4.6814e-06
7:121081314 G A 0.267311 1.0568e-05
7:121081759 A G 0.082578 6.6876e-06
7:121088189 G A 1.470471 -2.1781e-07
7:121090453 C T 0.432889 -5.0138e-06
7:121094747 C A 0.093825 -1.1460e-05
7:121102129 G A 0.731676 1.3973e-05
7:121103232 T C 0.752541 -1.0015e-05
7:121103700 G A 1.972798 1.2470e-05
7:121108696 A G 0.862736 1.5634e-06
7:121112914 C T 0.103181 2.0156e-06
7:121114285 C T 0.567798 -7.8303e-06
7:121123090 T G 0.029300 9.0771e-06
7:121123518 G A 1.888384 9.5161e-06
7:121125693 C T 0.036031 -1.0384e-05
7:121126929 G T 1.864333 -1.3198e-06
7:121130187 C T 0.793359 -1.8259e-05
7:121130384 G A 1.853457 -1.1691e-05
7:121130521 A G 0.221090 2.0733e-06
7:121145945 T C 0.067905 -1.3724e-05
7:121147147 T C 0.065627 4.6716e-06
7:121148454 G A 0.915933 1.1370e-05
7:121153347 C T 0.174649 1.1469e-05
7:121157024 G T 0.255514 2.0181e-05
7:121161734 G A 1.143133 7.6041e-06
7:121170515 A G 0.118477 2.5729e-05
7:121183736 C T 0.340421 5.5840e-07
7:121190940 G A 1.164745 6.0921e-06
7:121218141 C T 0.826215 8.2365e-06
7:121225211 T C 0.037843 -7.0333e-06
7:121227775 C T 0.098207 1.2308e-05
7:121227997 A G 0.139896 8.7476e-06
7:121232146 G A 0.131719 1.4932e-05
7:121242674 A G 0.043249 5.7380e-09
7:121243262 T C 0.026478 -1.2762e-05
7:121243781 A G 1.951872 -1.8813e-06
7:121246301 A G 0.029595 1.9858e-06
7:121249593 C T 0.767374 -3.6769e-06
7:121250594 C A 0.067514 2.5254e-07
7:121252337 T C 0.027144 -2.0416e-05
7:121259378 T C 0.079158 1.4217e-05
7:121261518 G A 0.371638 1.8663e-05
7:121261948 C T 0.151482 3.4787e-06
7:121262986 C A 0.100356 -3.5618e-05
7:121264199 G T 0.034909 -2.0640e-05
7:121267334 T G 0.075605 -1.7854e-05
7:121268449 C A 0.303444 4.7362e-06
7:121270857 T C 0.108220 2.1567e-05
7:121273163 T C 0.047727 1.3229e-05
7:121273208 T C 0.097391 8.8306e-06
7:121275229 T C 1.119082 -7.1224e-07
7:121278511 C T 0.406721 1.9703e-05
7:121282913 C T 0.357420 6.8779e-06
7:121283078 A G 0.788830 -1.1173e-05
7:121293691 G A 0.058287 2.9343e-05
7:121294018 A C 0.791142 2.2184e-05
7:121297705 T C 0.097837 -4.0454e-05
7:121298767 G A 0.087562 -2.2140e-05
7:121310388 T C 0.098466 7.3097e-06
7:121315697 A G 0.126113 1.9648e-06
7:121316830 T C 0.057124 3.1410e-06
7:121319146 A T 0.042355 -1.4958e-05
7:121320002 T C 0.064909 1.2424e-05
7:121321260 G A 0.212859 3.0095e-05
7:121322529 A G 0.045422 -8.3887e-06
7:121323536 T C 0.148406 1.2408e-05
7:121328941 T C 0.434919 -1.7111e-05
7:121331632 G A 0.151700 -3.3888e-06
7:121336541 C A 0.447321 4.8025e-05
7:121355112 A G 0.101090 -3.8301e-05
7:121359205 G A 1.918442 -1.3792e-05
7:121373997 G A 0.168053 2.3984e-05
7:121375492 G A 0.068275 3.9083e-05
7:121379102 C T 0.126796 4.0574e-05
7:121383157 G A 0.037153 -1.2956e-05
7:121384374 G A 0.047101 4.0793e-05
7:121384583 C T 0.107723 -3.6506e-05
7:121384785 T C 0.382147 7.5331e-05
7:121385840 A C 0.023891 1.0914e-06
7:121387009 G A 0.060568 -3.2592e-05
7:121397531 A G 0.424682 -6.1323e-05
7:121407003 G A 0.230627 1.2415e-05
7:121412401 T G 0.061714 1.2715e-05
7:121422221 T G 0.308061 -1.2639e-06
7:121422458 T C 0.030054 9.6366e-06
7:121424615 G A 0.030037 6.0304e-06
7:121430476 T C 0.047424 2.7546e-05
7:121431954 A G 0.152778 -1.1926e-05
7:121432977 T C 0.031166 8.8597e-06
7:121440823 C T 0.029867 1.4556e-06
7:121442884 G A 0.313613 -2.6960e-06
7:121449546 A G 0.028385 3.0458e-06
7:121449879 A G 0.066062 -1.7845e-05
7:121450141 T G 0.390694 -2.3063e-06
7:121464686 A G 0.046496 -1.0110e-05
7:121466810 T C 0.288978 -7.7275e-06
7:121468555 T C 0.338908 -2.8388e-05
7:121476380 G A 0.974226 -3.1061e-05
7:121503823 A G 0.026410 -1.6027e-05
7:121508458 A G 0.087617 8.6608e-07
7:121509475 G A 0.033322 1.1507e-05
7:121513317 G C 0.024802 1.0430e-05
7:121513561 G T 0.285745 -2.2822e-05
7:121513570 T G 0.031289 1.2851e-05
7:121517249 T C 0.282917 2.7480e-06
7:121530144 C A 0.222872 -1.2016e-05
7:121538004 G A 0.345228 -2.1769e-05
7:121540017 C T 1.921807 -3.0453e-06
7:121549706 C A 0.025978 1.4671e-05
7:121554791 T C 0.285993 -2.0944e-05
7:121557282 C A 0.198978 5.4637e-05
7:121558096 A G 0.250948 -8.1673e-06
7:121574923 A G 0.305634 -1.8207e-05
7:121575351 A C 1.180197 -1.3810e-06
7:121583099 A G 0.043290 7.1985e-06
7:121587089 T C 0.163287 5.1060e-06
7:121591941 G A 0.045493 -7.4562e-06
7:121635828 T G 0.152598 -1.9675e-05
7:121636015 C T 0.150133 -1.2558e-05
7:121636647 C T 0.244090 -3.1488e-07
7:121642360 C T 1.783197 -3.0388e-06
7:121649223 T C 0.775088 2.1017e-05
7:121649310 G A 0.054305 7.0314e-06
7:121652170 C G 0.034923 4.1876e-06
7:121652338 C A 0.027134 2.4751e-06
7:121653177 G A 0.172235 -1.3860e-05
7:121653250 A G 0.171756 -1.2868e-05
7:121653398 A G 1.043596 1.7549e-05
7:121655790 G A 0.293813 -1.7528e-05
7:121665055 A G 0.057236 -1.5277e-05
7:121665865 A G 0.075180 -3.8485e-06
7:121666642 G A 1.967549 1.2289e-05
7:121670522 C A 0.382834 1.4536e-05
7:121684676 G A 0.029323 1.8351e-05
7:121691673 T C 0.040400 -3.0660e-05
7:121692183 C T 0.084934 1.2676e-05
7:121702863 G A 0.051310 -1.0575e-05
7:121705059 G A 0.043494 1.4911e-05
7:121705119 C A 0.047774 8.4961e-06
7:121709116 T G 0.058127 -1.0124e-05
7:121722234 C T 0.153536 2.0252e-05
7:121723526 G A 0.021500 -1.7582e-05
7:121723658 A C 1.057923 1.6041e-05
7:121766111 C T 0.204690 -1.9917e-05
7:121768477 G A 0.050957 -3.6211e-06
7:121784441 A G 0.217793 -1.9063e-05
7:121786081 T C 0.328181 3.0397e-05
7:121799488 C G 0.045731 1.9960e-05
7:121805434 A C 0.974165 -1.3434e-05
7:121809747 G C 0.768693 5.8564e-06
7:121857543 T G 0.031309 9.5339e-06
7:121866179 G A 0.112493 -1.9057e-05
7:121867238 T C 0.057124 -1.2081e-05
7:121870010 G A 0.212992 2.7620e-05
7:121885177 G A 1.609547 9.0262e-06
7:121887413 A C 0.026257 -1.2247e-05
7:121888291 T C 0.407846 8.4000e-06
7:121888654 T C 0.040047 -1.6198e-06
7:121898530 A G 0.030197 -5.1420e-06
7:121902484 T C 0.047846 -2.2480e-06
7:121909626 G T 0.043746 3.6881e-07
7:121914670 C T 0.079437 -7.3924e-06
7:121916615 C T 0.059663 -1.4212e-05
7:121916685 C T 0.738775 -2.0552e-06
7:121918833 A G 0.031890 -8.1347e-06
7:121937298 G A 0.342692 2.2679e-05
7:121941412 C A 0.039411 -6.8036e-06
7:121942621 G A 1.305260 3.6918e-05
7:121942849 G A 0.078250 1.0452e-05
7:121944948 T C 0.091268 9.1542e-06
7:121948806 T C 0.053795 -1.1415e-05
7:121950026 A G 1.312991 3.6191e-05
7:121950965 G A 0.872731 1.9227e-06
7:121951449 C T 0.102273 -1.4985e-06
7:121955669 C T 0.185953 -3.3308e-06
7:121955981 T G 0.759684 3.2941e-05
7:121961893 C T 0.030972 2.6220e-06
7:121962558 C T 0.728616 3.0978e-05
7:121971996 T G 0.300976 6.8910e-06
7:121972849 T C 0.022765 -7.5528e-07
7:121976461 T C 0.024554 1.1719e-05
7:121980842 T C 0.096915 7.5659e-06
7:121980981 G A 0.434953 2.1295e-05
7:121992488 T C 0.067871 4.1282e-05
7:122002486 C A 0.548500 -1.3190e-05
7:122006884 T C 0.843493 -1.3045e-05
7:122008804 G A 1.600211 -1.6460e-06
7:122010282 C T 0.561239 -3.6780e-06
7:122011907 C T 0.027386 1.4183e-05
7:122018159 C T 0.546226 -1.7803e-06
7:122018945 C T 0.049301 -1.2587e-05
7:122029415 C T 0.077479 -3.5820e-06
7:122042978 C T 0.070050 -1.8004e-05
7:122048769 T C 0.043059 -1.0649e-05
7:122055947 C T 0.077465 -2.3780e-06
7:122058691 A G 0.037412 -8.2245e-06
7:122058843 C T 0.094362 1.0667e-05
7:122060562 A G 0.042726 -1.1438e-05
7:122061633 C T 0.032407 -3.7087e-06
7:122061904 G A 0.084462 -2.5537e-06
7:122074416 G A 0.623405 -1.4888e-06
7:122078020 C A 0.037259 -3.2675e-05
7:122080536 G A 0.115716 4.5849e-06
7:122082188 G A 0.051942 1.5464e-05
7:122088229 C T 0.101451 -3.6489e-06
7:122091852 C T 0.432678 -3.1506e-05
7:122115623 T C 0.094964 7.9944e-06
7:122116960 T C 0.107353 2.9091e-05
7:122122078 A G 0.032445 1.3998e-05
7:122129155 T C 0.036687 -3.3425e-05
7:122134884 T C 0.067191 1.9117e-06
7:122139167 T C 0.712528 1.0022e-05
7:122140184 G T 0.135214 1.4460e-05
7:122148998 C T 1.705334 -1.4405e-05
7:122168537 C A 0.078475 -1.1452e-05
7:122186556 C T 0.608680 -8.5523e-06
7:122192430 A G 1.085536 -1.7125e-06
7:122196872 A C 0.028134 2.4040e-06
7:122197763 G A 1.725617 1.6560e-05
7:122198488 T C 0.320777 1.6654e-05
7:122202593 T C 1.237355 8.3722e-06
7:122205468 A G 0.057515 2.2876e-05
7:122219223 A G 0.064702 -1.0035e-05
7:122228806 C T 0.128231 -8.0154e-06
7:122238611 C G 0.026291 -1.8189e-05
7:122243451 T G 0.021045 1.2578e-05
7:122245754 A G 0.077924 3.0247e-06
7:122247051 T C 0.194545 -2.3607e-05
7:122260878 T C 0.032118 3.7488e-06
7:122262776 A G 0.022395 6.8025e-06
7:122269538 A G 0.157813 7.7257e-06
7:122270327 G A 0.101209 4.7898e-05
7:122276940 A G 0.059273 -2.7329e-05
7:122277595 C T 0.051456 1.6395e-05
7:122278275 A C 0.100370 -4.7392e-06
7:122278481 C T 0.054594 -1.2115e-06
7:122280109 A G 0.078716 1.1347e-07
7:122286939 G T 1.685972 -1.2869e-05
7:122291720 G A 1.046989 1.4395e-05
7:122317278 C T 0.109134 3.3312e-05
7:122323536 G A 0.021827 7.7450e-06
7:122325141 A G 0.038360 -2.6509e-05
7:122329287 T C 0.044983 2.7157e-07
7:122333215 G A 0.075789 7.8464e-07
7:122338970 T C 0.074772 7.9027e-07
7:122354360 T C 0.084707 -1.7809e-05
7:122355428 T C 0.053656 3.0200e-06
7:122355434 T C 0.070557 2.7060e-06
7:122356965 T C 0.050494 4.0145e-06
7:122358715 A G 0.074939 3.7729e-06
7:122359692 T C 0.325332 1.3487e-05
7:122360815 C T 0.128476 2.3559e-05
7:122365106 A G 0.101033 -1.8302e-06
7:122366496 G T 1.491608 -3.4225e-05
7:122369853 T C 1.795093 -2.2002e-05
7:122372380 A G 0.046584 -1.2807e-05
7:122375615 T C 0.428602 -4.9247e-06
7:122379668 G A 0.110912 1.0773e-05
7:122385629 C T 0.080681 8.6875e-06
7:122388077 C T 0.056699 -2.0026e-05
7:122390667 G A 0.026767 -2.8927e-05
7:122401252 C G 0.058270 -1.0991e-05
7:122403421 T C 0.434008 1.5761e-06
7:122406200 C T 0.025614 -1.2756e-05
7:122428755 C T 0.600789 9.1914e-06
7:122449994 A G 0.027654 7.5294e-06
7:122453012 A T 0.035657 3.8628e-06
7:122453624 T C 0.151605 4.5545e-06
7:122482977 A C 0.044935 1.7938e-06
7:122483869 C A 0.067905 -4.8629e-06
7:122491569 T C 0.343253 -1.6130e-05
7:122507282 A T 0.133161 4.7565e-06
7:122508896 A G 0.037007 1.1235e-05
7:122517837 A C 0.028919 4.3953e-06
7:122520122 T C 0.070917 1.2649e-06
7:122520343 T C 0.115356 -3.0865e-05
7:122528627 G A 1.924609 2.4891e-05
7:122533082 T C 0.210289 -3.0513e-06
7:122536794 G A 0.235550 3.0468e-06
7:122542034 G A 1.955214 1.0875e-05
7:122542284 G T 0.949489 -4.9689e-06
7:122550023 T C 0.158139 1.0764e-05
7:122551763 A G 0.072936 4.6172e-06
7:122554599 C A 0.052952 4.2947e-06
7:122582340 C A 0.592987 -2.0840e-05
7:122635024 T C 1.356655 -1.3642e-05
7:122643936 T C 0.111827 1.3855e-05
7:122649358 T C 0.452316 -1.0280e-05
7:122651077 G C 0.047424 -2.2864e-05
7:122660962 G C 0.100036 1.7571e-05
7:122670718 C T 0.645834 1.4312e-05
7:122675022 A C 0.024747 1.1644e-05
7:122679919 A G 0.555052 -1.4272e-06
7:122692886 G C 0.103202 1.5800e-05
7:122693131 T C 0.434491 3.3796e-05
7:122694099 T C 0.418824 -8.6541e-06
7:122694174 C T 0.147032 -3.0981e-07
7:122698574 A G 0.126531 7.3148e-06
7:122701125 A G 0.081715 -7.5118e-06
7:122701695 G A 1.914148 -3.3580e-06
7:122702653 A G 0.879714 -3.7698e-05
7:122705916 G A 0.085968 6.4540e-06
7:122710250 T C 0.036905 -5.7935e-06
7:122710801 A G 0.115965 1.9643e-05
7:122710857 C A 0.047213 -2.1869e-05
7:122716632 T C 0.045126 -6.9142e-06
7:122751151 C G 0.112997 2.3943e-05
7:122751803 G A 0.051718 1.2199e-05
7:122752045 G C 0.260702 2.1117e-05
7:122756181 T C 0.028830 -5.6360e-06
7:122759980 T C 0.820792 -2.7807e-05
7:122760693 A C 0.045581 -6.6308e-06
7:122761191 G A 0.489030 -1.8178e-05
7:122768622 G T 0.147301 -1.3979e-07
7:122769308 T C 0.034784 -1.5517e-05
7:122777775 A G 0.133817 9.6796e-06
7:122783839 A C 0.172816 -2.6037e-06
7:122786167 A C 0.035759 -3.4094e-06
7:122795155 C T 0.044259 -9.8575e-06
7:122802395 G A 0.045360 3.2272e-06
7:122807647 A G 0.116631 2.0700e-05
7:122809005 C A 0.070417 -1.2192e-05
7:122809234 C T 0.641659 -2.6663e-06
7:122818034 C T 0.073035 -3.5368e-07
7:122825689 T C 0.026522 3.7400e-05
7:122831774 A C 0.021133 -1.5899e-05
7:122838090 C G 0.707462 1.5686e-06
7:122843986 A C 0.114703 2.2622e-05
7:122844882 C A 0.083143 -1.6517e-05
7:122845289 G A 0.730493 -2.2960e-06
7:122845315 A G 0.054751 5.9463e-06
7:122848941 C T 0.111062 -3.5095e-06
7:122864133 T C 0.056304 -5.2943e-06
7:122869067 T C 0.296349 6.6031e-06
7:122871677 G T 0.765800 -6.2875e-06
7:122874252 C A 0.295655 4.4855e-06
7:122887826 G A 1.749151 5.7651e-06
7:122891680 A G 0.115047 -3.6032e-06
7:122897208 T C 0.509674 6.6017e-07
7:122897528 T C 0.073021 -2.3491e-05
7:122916297 T G 0.109314 -2.1489e-05
7:122921932 C T 0.058647 5.8929e-06
7:122924539 C T 0.039054 -6.1781e-06
7:122934337 T C 0.038289 3.2438e-05
7:122934756 T C 0.049168 -2.8644e-06
7:122948647 C T 0.517528 -1.7637e-06
7:122957380 C T 0.678166 -2.3923e-05
7:122970488 G A 0.527115 2.7589e-05
7:122970604 G A 0.066759 1.8494e-05
7:122970804 T C 1.721385 -1.8507e-06
7:122987817 T C 0.024101 -1.5313e-05
7:122991410 A T 0.027420 1.1419e-06
7:122992488 C T 0.808971 -1.2940e-05
7:122992937 T C 1.146335 1.0161e-05
7:122992977 C T 0.542829 6.7089e-06
7:122998491 G A 0.047176 1.5983e-05
7:123014728 G T 0.284579 -1.4737e-06
7:123030233 A G 0.317295 3.7292e-06
7:123037240 C T 0.306191 3.8463e-07
7:123038694 T C 0.808859 -9.8342e-06
7:123062034 A C 0.827904 -4.9021e-06
7:123079726 T C 0.044463 1.2421e-05
7:123082487 G A 0.579037 1.8744e-05
7:123082910 T C 0.273543 1.1378e-05
7:123102893 C T 0.072277 1.6567e-05
7:123108016 C T 0.074007 -1.8927e-05
7:123112388 G A 0.042702 -8.7438e-06
7:123113397 C T 0.073834 -5.2116e-05
7:123134209 T C 0.066008 -2.9916e-06
7:123148560 C A 0.083211 1.1293e-05
7:123152019 T C 0.557948 2.0386e-05
7:123152035 C T 0.728262 1.5859e-05
7:123174114 A G 0.055893 -2.6109e-06
7:123188822 T C 0.557071 2.0211e-05
7:123197691 C G 0.020552 -7.2193e-06
7:123202153 T C 0.272125 5.4092e-06
7:123203552 C T 1.610734 3.1969e-05
7:123207491 G T 0.834918 1.7408e-05
7:123213053 T C 0.080634 1.5133e-05
7:123214835 T C 1.388222 -8.5467e-06
7:123224515 A G 0.053258 -4.8725e-06
7:123227711 G A 0.069880 -2.0777e-05
7:123240323 G A 0.246630 1.2055e-05
7:123240701 T G 0.050797 -4.7827e-06
7:123247855 G A 0.054288 -3.5100e-05
7:123248938 C A 0.046697 1.0693e-05
7:123250169 T C 0.611628 -3.3229e-05
7:123253277 T C 0.163018 7.3462e-06
7:123256427 T C 1.548300 -6.8365e-07
7:123269118 C G 1.359657 -1.3155e-05
7:123270500 A G 0.236121 1.1124e-05
7:123276611 T C 0.027226 -2.4649e-06
7:123283949 C T 0.084798 4.7944e-06
7:123286814 T G 0.048080 -2.4489e-05
7:123293529 C T 0.051130 -2.7747e-05
7:123296605 A T 1.375476 -4.9658e-06
7:123297082 A G 0.047961 -1.8297e-05
7:123297142 A G 0.045993 6.5452e-07
7:123304368 A C 0.036130 2.0366e-05
7:123322036 T G 0.042389 3.1236e-06
7:123326335 C T 0.084244 -2.3011e-05
7:123343947 G A 0.259168 1.1508e-05
7:123348411 A G 0.030748 -1.4458e-05
7:123352307 C T 0.269667 9.1501e-06
7:123356895 G A 0.044973 -7.7893e-06
7:123358385 C T 0.051076 -2.1108e-05
7:123376048 C T 0.036534 -4.0491e-06
7:123378777 T G 0.095039 -1.9800e-05
7:123381003 C T 0.062009 -2.7174e-05
7:123383461 A G 0.411746 -7.7516e-06
7:123384316 G A 0.111552 1.1037e-06
7:123385916 A G 0.028511 -1.0119e-05
7:123388732 A G 0.914100 3.6567e-06
7:123395206 A G 0.057811 7.1417e-06
7:123408499 G T 0.160937 1.1314e-05
7:123411223 C A 0.162059 1.0815e-05
7:123413862 G T 0.223885 -6.6108e-06
7:123425226 A G 0.055407 1.6339e-05
7:123427568 A G 0.784890 6.9315e-06
7:123437629 C A 0.121581 -1.0413e-05
7:123443688 C T 0.291661 1.0979e-05
7:123444793 T G 0.052942 -1.0067e-05
7:123458364 T G 0.061829 1.6953e-05
7:123458527 T C 0.093199 2.1318e-06
7:123465342 G A 0.472042 -5.0763e-06
7:123467419 C T 1.190152 -7.0179e-06
7:123478575 T C 0.027413 9.4444e-06
7:123504145 T C 0.020392 -8.0266e-06
7:123505744 T C 1.673692 9.4489e-06
7:123508328 G A 0.058491 -1.2595e-05
7:123514896 T G 0.350902 -7.7322e-07
7:123518178 T A 0.296641 2.0082e-05
7:123520210 T G 0.072627 -3.1502e-05
7:123522084 C T 0.045789 -4.3078e-06
7:123522127 A C 0.042773 -1.8213e-05
7:123533116 A G 0.021477 -8.4954e-08
7:123542668 T C 1.021949 2.5569e-06
7:123558309 A G 0.351042 -3.2731e-06
7:123561894 T G 0.044007 -1.5550e-05
7:123578612 C T 0.615239 -1.7565e-05
7:123579506 G A 0.020991 3.4368e-06
7:123593764 C T 0.043504 5.8634e-06
7:123594206 A G 0.577477 -2.7795e-05
7:123597121 G A 0.333166 -4.4485e-06
7:123602505 C T 0.292915 -9.0008e-06
7:123610077 G A 0.286204 -7.6097e-06
7:123613887 C G 0.288387 -2.8643e-06
7:123617034 T C 0.039282 -1.1390e-05
7:123624361 A C 0.287554 2.4321e-05
7:123638994 T C 0.565261 -1.8327e-05
7:123639793 A G 0.222665 1.5738e-05
7:123644174 A G 0.040978 1.6255e-06
7:123645949 G A 0.051317 4.2935e-06
7:123660086 A C 0.035226 -2.9154e-06
7:123661575 G A 0.374001 1.4783e-05
7:123663388 G A 0.085818 -1.0704e-06
7:123668986 A G 0.057678 -1.0186e-05
7:123682476 C G 0.052962 1.0778e-05
7:123698126 T C 0.704147 1.7120e-05
7:123703843 G A 0.036776 -5.7221e-06
7:123703990 A G 1.047438 1.6352e-05
7:123705745 T G 0.051535 -1.5760e-05
7:123708720 T G 0.060697 -9.7689e-06
7:123711764 T A 0.045374 -1.1739e-05
7:123715081 A G 0.046442 -1.5630e-06
7:123741183 A G 0.051259 -2.4057e-06
7:123755202 T C 0.204000 3.5627e-05
7:123766290 T C 1.146604 2.5099e-05
7:123767401 A C 0.349043 2.1396e-06
7:123770479 T C 0.370985 -4.4681e-06
7:123782374 G A 1.492386 1.3592e-05
7:123782727 C T 0.997855 1.9151e-05
7:123783508 A G 1.973665 -1.4932e-05
7:123786506 G T 0.086797 -6.1004e-06
7:123796823 A C 0.417903 1.3078e-05
7:123804267 T C 0.052945 -1.7754e-05
7:123816649 T C 0.049651 -2.9798e-05
7:123827121 T G 0.061340 -8.5690e-06
7:123829134 A C 0.484832 -6.2277e-06
7:123829195 A G 0.100149 2.2499e-05
7:123830730 G A 1.417593 8.9951e-06
7:123841562 A C 0.026995 -1.1501e-06
7:123853793 C T 0.441899 -6.1837e-06
7:123855606 C T 0.030275 -2.6853e-06
7:123859390 T C 0.671842 -2.6792e-05
7:123860214 C T 1.525524 -1.1008e-05
7:123863237 G T 0.461839 2.2252e-05
7:123864375 T C 0.081273 1.3174e-05
7:123866575 G A 1.316082 -3.1358e-05
7:123874906 C T 0.034814 8.0439e-06
7:123885894 A G 0.072379 -3.4398e-05
7:123886473 G A 0.310832 3.3239e-05
7:123892171 T G 0.139695 9.9345e-07
7:123895589 T C 1.206311 -3.4791e-05
7:123923007 A G 0.024557 -1.3884e-05
7:123926465 A C 0.359834 1.7205e-05
7:123933855 A C 0.031965 1.1888e-05
7:123946403 A T 0.076180 -2.6242e-05
7:123947791 C A 0.051385 -1.2717e-05
7:123951452 G T 0.035586 -1.2644e-05
7:123952475 T C 1.653483 1.2748e-05
7:123970119 A G 0.076958 -1.0239e-05
7:123977345 T C 0.147355 2.4000e-05
7:123977534 A G 1.575345 1.5519e-05
7:124004687 T C 1.582502 1.3409e-05
7:124010036 C T 0.553807 -5.3975e-06
7:124027224 T C 0.140154 -1.0330e-05
7:124027343 C A 0.057086 4.5380e-06
7:124028846 T G 1.849850 -2.6822e-05
7:124045066 T G 1.341757 -2.2090e-05
7:124053099 G A 1.734980 -3.2136e-05
7:124056098 A G 0.064535 -2.7318e-06
7:124056965 T C 0.078716 -3.0985e-05
7:124058068 G A 0.532756 -1.1919e-05
7:124062715 T G 0.186718 -2.7656e-06
7:124064051 A G 0.103824 -2.2547e-06
7:124068753 C T 1.545413 -2.4321e-05
7:124071280 T C 0.077550 -4.2079e-05
7:124072262 A G 0.037194 1.1978e-05
7:124075211 T C 0.051327 4.8195e-06
7:124075239 C T 0.190693 2.2681e-05
7:124079220 G A 0.087341 -1.8926e-06
7:124084381 T G 0.366919 9.9539e-06
7:124087942 C T 0.151836 2.9199e-05
7:124090644 G A 0.020130 -2.1914e-05
7:124095766 C T 0.518021 -1.4910e-05
7:124095846 G A 0.028307 1.4815e-05
7:124124033 G C 0.057654 1.5362e-05
7:124128889 A G 1.851435 -1.7376e-05
7:124133953 A G 0.523773 3.8168e-05
7:124140827 C T 0.043569 1.1542e-06
7:124141572 A C 0.756287 -2.7129e-05
7:124155970 A G 1.586826 6.9150e-06
7:124164107 G A 1.220944 -2.0720e-05
7:124168695 G T 0.072906 1.1509e-05
7:124169791 T C 0.407476 -1.6705e-05
7:124175845 A C 1.973985 -2.6869e-06
7:124178224 G A 1.232687 -3.7300e-05
7:124182052 A G 0.452816 -4.5778e-05
7:124198596 G A 0.032784 -1.5389e-05
7:124208770 G T 0.297372 2.6313e-05
7:124210052 A G 0.032540 3.4395e-06
7:124218279 A C 0.052830 1.2987e-05
7:124223981 C T 0.060017 -7.6364e-06
7:124226738 C T 0.037820 -1.6473e-05
7:124226816 T C 0.376384 -9.5397e-06
7:124237196 C T 0.376843 1.2140e-05
7:124242447 T C 0.021905 4.2185e-06
7:124247426 T C 0.093723 -1.4886e-05
7:124271390 G A 0.020885 7.4594e-06
7:124272588 T G 0.101179 -8.4579e-07
7:124277751 G T 0.041923 -4.2560e-06
7:124278248 C T 0.093305 -3.3314e-05
7:124280166 G T 0.982940 3.8917e-06
7:124290877 C T 0.059123 1.7173e-06
7:124300627 T G 0.036426 -1.5252e-05
7:124307800 C T 0.444404 -4.8480e-05
7:124308044 T C 0.533745 1.3879e-05
7:124311491 G T 0.294785 2.3185e-05
7:124342385 C A 0.155579 1.2609e-05
7:124346270 T C 0.165044 1.6364e-05
7:124348468 T G 0.104137 -2.7159e-05
7:124349606 A G 0.522169 -5.3390e-05
7:124351759 G C 0.054506 -2.6425e-05
7:124352433 C A 1.027817 2.2425e-07
7:124360309 A G 0.498016 5.5028e-05
7:124361817 T G 0.574257 -2.9076e-05
7:124365503 T C 0.248160 -2.4596e-05
7:124366297 T C 0.057522 2.9659e-05
7:124378358 C T 0.516623 -1.3689e-05
7:124379392 C T 0.519510 -1.6703e-05
7:124382981 A G 0.074657 6.3662e-06
7:124383678 T G 0.054642 -7.6526e-06
7:124384327 T G 1.509232 8.5009e-06
7:124391561 A G 0.153461 3.6919e-06
7:124397026 C T 0.731951 -1.4685e-05
7:124402832 A G 0.030510 -6.3635e-06
7:124403350 T C 0.105724 -7.0381e-06
7:124406503 C A 0.057447 3.4332e-06
7:124409977 A T 1.973169 -1.5322e-06
7:124430566 C T 0.173112 -2.2956e-05
7:124433203 C T 0.044857 2.1906e-05
7:124442991 A G 0.553858 1.5339e-05
7:124454278 T C 0.026039 -1.4888e-05
7:124462081 A G 0.567910 2.4295e-05
7:124462655 C T 0.200607 9.6805e-06
7:124466240 C T 0.049372 2.4503e-06
7:124481185 A C 0.029004 1.0839e-05
7:124492831 G T 0.026532 1.8279e-05
7:124513747 G T 0.057936 6.0254e-06
7:124517612 T C 0.055030 -1.9279e-05
7:124525182 C A 0.643093 -1.7600e-05
7:124526739 T C 0.201042 8.8250e-06
7:124535896 A G 0.024237 -2.9458e-05
7:124551869 A G 0.106377 -1.9171e-05
7:124551925 C T 1.221339 9.2095e-06
7:124554364 T C 0.563000 2.3424e-05
7:124563602 T C 0.033492 -1.8595e-05
7:124580049 C A 0.043011 -3.5793e-06
7:124600505 G A 0.172459 -1.8758e-05
7:124604406 G A 0.215365 -7.1094e-06
7:124629303 A G 0.043256 1.4673e-07
7:124631046 T C 0.047978 -1.1306e-05
7:124648030 T C 1.205400 1.3240e-05
7:124658944 G A 0.173772 -1.9608e-06
7:124682021 A C 0.171943 -2.0240e-05
7:124716781 A C 0.055397 -2.6334e-05
7:124726146 A G 0.902500 -4.0401e-05
7:124732921 T C 0.048532 8.9054e-06
7:124734582 A G 1.511384 -7.9865e-06
7:124772316 T C 0.045537 1.7230e-05
7:124776704 T G 0.651515 2.2240e-05
7:124783647 A G 0.030605 -5.7574e-06
7:124797993 G A 0.107179 9.2438e-06
7:124817906 A G 1.041522 -2.0533e-05
7:124846052 A G 0.073776 2.9902e-05
7:124853026 T C 0.281312 1.3791e-05
7:124855960 A C 0.116821 1.2947e-05
7:124857797 G C 0.082928 -6.9762e-06
7:124874126 A C 0.045469 3.2860e-06
7:124892627 T G 0.050212 -6.0987e-06
7:124894734 G A 0.084520 -1.3284e-05
7:124895034 C A 0.121676 2.5468e-05
7:124895948 C G 0.023411 -1.3623e-05
7:124899605 T C 0.152169 -1.3504e-05
7:124905060 C T 0.398276 2.1090e-06
7:124905910 C T 0.067157 -2.5700e-05
7:124914487 A G 0.611669 -1.4876e-05
7:124917841 A G 0.049080 -1.9109e-05
7:124918625 T C 0.092608 5.7944e-07
7:124928058 T C 0.023527 -4.2344e-06
7:124929908 G A 0.463841 3.2036e-05
7:124930345 A G 0.026964 8.9778e-06
7:124930718 G T 0.268929 -2.0908e-05
7:124931080 C T 0.183692 1.3210e-05
7:124931425 G A 0.576069 -1.4252e-05
7:124936163 A C 0.218602 -2.3155e-05
7:124936442 G A 0.341488 1.3588e-05
7:124943832 G A 0.116832 1.6460e-06
7:124956006 T C 0.033447 1.7607e-06
7:124956113 A G 0.117654 -1.7948e-05
7:124966997 G C 0.046584 1.4258e-05
7:124968901 C A 0.638986 2.2137e-05
7:124970772 A C 0.426171 1.7503e-05
7:124975433 A G 0.161308 6.5764e-06
7:124979119 G T 0.251203 1.4073e-06
7:124979963 T C 0.026549 8.5291e-07
7:124986893 G T 0.035661 8.8311e-06
7:124992215 T C 0.343562 1.0849e-05
7:125028248 A G 1.624656 -1.2205e-05
7:125028492 T C 0.177770 5.2851e-06
7:125029532 G C 0.108471 -7.1377e-06
7:125032136 T C 0.027392 -1.7837e-05
7:125037505 A G 0.025699 -2.1002e-05
7:125041434 T C 0.047954 2.5594e-05
7:125045555 A G 0.062441 2.8139e-05
7:125048089 T C 0.607412 -2.2247e-05
7:125050245 C T 0.374569 1.0005e-05
7:125071870 T C 0.248673 -9.9091e-06
7:125073353 G A 0.105758 -2.0216e-06
7:125078312 T C 0.074351 -3.1710e-05
7:125088892 G T 0.111650 -5.0655e-06
7:125093011 A G 0.056859 4.0190e-05
7:125093860 T G 0.058202 -1.1339e-05
7:125100830 T C 0.065824 5.8406e-06
7:125102231 C T 0.493440 -1.2756e-05
7:125106025 T C 0.022908 5.7118e-08
7:125110908 C T 0.022422 -4.6881e-06
7:125110977 G A 0.054710 -9.2293e-06
7:125111326 A G 0.272730 -1.3438e-05
7:125115157 A C 0.025148 -2.3106e-06
7:125117632 T C 0.208620 1.3600e-05
7:125130712 G A 0.021504 -1.5483e-05
7:125131377 G A 0.370135 -2.6478e-06
7:125132775 T G 1.711613 7.0369e-06
7:125134266 G A 0.066688 1.0540e-05
7:125150607 C T 0.067643 1.0416e-05
7:125155734 G A 0.144363 8.2525e-06
7:125170571 G T 0.031367 5.8813e-06
7:125180869 T G 0.050542 -7.5867e-07
7:125180955 C T 1.748903 -1.1227e-05
7:125214373 C T 0.038989 2.2036e-06
7:125220500 C T 0.038333 -1.3450e-06
7:125221775 C T 0.025118 1.7866e-06
7:125222419 G A 0.036837 -6.9841e-06
7:125224602 C T 1.204867 -6.4966e-05
7:125237958 A G 0.045731 -7.8479e-06
7:125257056 T C 0.046561 1.8488e-06
7:125258423 G A 0.150367 -1.3397e-05
7:125258919 G T 1.003689 -2.2290e-06
7:125268789 G A 1.041179 -3.4659e-06
7:125269716 C T 0.083738 1.1538e-05
7:125284039 A G 1.722544 9.5028e-06
7:125291643 C G 0.111841 -3.5548e-06
7:125292733 A G 0.079093 -4.2432e-06
7:125293960 A G 0.247354 3.0636e-05
7:125297884 T C 0.075683 -6.0349e-05
7:125306332 A G 0.031316 -1.2119e-05
7:125316507 T G 0.054822 -2.7923e-06
7:125328509 A G 0.354343 -2.3518e-06
7:125328746 T G 0.031680 5.6346e-06
7:125329084 T C 0.066354 6.1826e-06
7:125343616 T C 0.045449 -5.0535e-06
7:125354227 T C 0.021194 -1.5888e-05
7:125357773 A C 0.063580 4.5883e-06
7:125361627 C A 0.110392 -9.3449e-06
7:125364643 G A 0.607773 -5.6787e-06
7:125376149 A G 0.022153 -3.8127e-06
7:125384993 G A 0.048876 -7.2855e-06
7:125385799 T C 0.038608 -3.2365e-05
7:125388062 C T 1.613304 6.6634e-06
7:125389379 G C 0.046955 -3.4989e-06
7:125392358 G A 0.197594 7.4041e-06
7:125399429 C T 0.037932 5.0609e-06
7:125406799 G T 0.054044 3.6675e-05
7:125407116 C A 0.907977 -7.6315e-06
7:125408531 A G 1.108006 -1.5263e-06
7:125409356 A G 1.919373 1.0801e-05
7:125416337 T C 0.036460 2.0362e-05
7:125418926 C T 1.711137 -7.2262e-06
7:125440565 A G 0.101502 1.7428e-06
7:125441141 A C 1.264652 2.7828e-05
7:125441435 C T 1.429479 5.8368e-06
7:125443139 T G 0.049195 8.5203e-06
7:125447064 A C 0.124539 -1.7007e-05
7:125448866 T G 0.099911 2.3621e-05
7:125456465 A G 0.091717 -1.1076e-06
7:125474407 T C 0.029191 -4.0048e-06
7:125484959 T G 0.048087 5.4113e-06
7:125486418 A G 0.356077 4.2170e-06
7:125500044 A G 1.243587 5.2410e-06
7:125510603 C T 0.198641 2.9657e-05
7:125511419 C T 0.887979 2.2808e-07
7:125512506 T C 0.060180 -1.3467e-05
7:125512588 G T 0.596023 2.1975e-05
7:125523508 T C 1.192875 2.3110e-06
7:125533205 T C 0.117001 -8.1169e-06
7:125541038 C T 0.033328 -6.5239e-06
7:125543391 A G 1.495188 2.1943e-05
7:125546344 C T 0.027175 -1.2912e-05
7:125556965 C T 0.077747 4.0155e-06
7:125564456 G T 0.046952 3.3777e-05
7:125566116 C G 0.082031 -6.5625e-06
7:125566358 T C 0.028011 1.7900e-05
7:125569353 C T 1.446036 -5.1041e-05
7:125573689 C T 0.109219 2.1901e-06
7:125574750 T C 0.085985 1.5295e-05
7:125575662 G A 0.815957 2.6962e-06
7:125577377 T C 0.150962 -1.3099e-05
7:125587929 T C 0.078216 -1.5814e-05
7:125592238 T C 0.552369 -2.6008e-05
7:125606542 T C 1.516294 -3.8330e-05
7:125607441 C T 0.860223 -1.2649e-05
7:125612557 A G 0.053976 -1.8617e-05
7:125619647 T C 0.139634 -2.0394e-05
7:125644184 T C 0.063634 4.7272e-06
7:125646274 G A 0.063311 -9.4394e-06
7:125646332 G A 0.054917 -2.0707e-05
7:125647315 T C 0.056134 2.3734e-05
7:125658519 T C 0.248156 -1.9004e-05
7:125660694 G A 0.043225 -1.0750e-05
7:125661485 C T 0.072739 2.6395e-07
7:125668386 A G 0.248615 -1.4606e-05
7:125673187 A C 0.589050 -5.4312e-06
7:125684371 G A 1.807669 -9.8639e-06
7:125687629 A G 0.044840 1.1618e-05
7:125696608 A G 0.075969 -1.7062e-05
7:125698348 G A 0.034733 -1.3397e-05
7:125700516 G T 0.046646 -1.4406e-05
7:125713577 G C 0.047377 -5.4791e-06
7:125714649 T C 0.717172 -4.7104e-06
7:125739845 G A 0.597356 -4.9789e-06
7:125745497 T C 0.112004 2.3926e-06
7:125753485 A C 1.806176 -8.6327e-06
7:125753636 G A 1.925568 -1.3115e-05
7:125762203 C T 0.151391 -1.6815e-05
7:125762279 A G 0.186215 2.4570e-05
7:125768731 T C 0.035317 -1.4982e-05
7:125774883 C T 0.860713 -1.2779e-05
7:125782011 C T 0.028786 9.4109e-06
7:125790458 C T 0.250128 1.9238e-05
7:125805301 A G 0.366909 3.2361e-05
7:125810721 G A 0.153567 -1.2382e-05
7:125828396 G T 0.303910 2.5584e-05
7:125836866 T C 0.042250 -1.0509e-05
7:125838564 C T 0.313851 -1.8683e-05
7:125842419 G A 0.045568 -2.1575e-05
7:125848851 C T 0.196323 -3.2750e-05
7:125851080 T C 0.074813 -1.8967e-05
7:125865972 C G 0.076404 -1.3905e-05
7:125867303 C A 0.366542 1.0089e-05
7:125876526 T C 0.304097 -1.7218e-05
7:125880217 C T 0.046846 -1.2510e-05
7:125886625 A C 0.056202 -9.6998e-06
7:125892114 G C 0.116645 2.3787e-05
7:125896748 A G 0.039217 -5.3314e-06
7:125897984 C T 0.507750 -1.2290e-05
7:125914171 G T 1.137686 -2.0762e-05
7:125914246 T C 0.094539 -2.8916e-05
7:125939531 C T 0.050674 1.5947e-05
7:125944494 T C 0.087511 1.1536e-05
7:125946390 T C 0.800155 2.8099e-05
7:125954415 A C 0.048733 1.8766e-06
7:125965141 C T 0.042824 -2.1861e-05
7:125965358 A G 0.023037 6.1671e-06
7:125974912 T C 0.072681 -2.0063e-05
7:125980443 A T 0.057093 -2.2757e-05
7:125982342 T G 0.081089 -1.1534e-05
7:125984332 T C 1.578983 -2.0533e-05
7:125989091 G C 0.219013 -3.1788e-06
7:125990134 C G 0.051854 3.0193e-05
7:125994457 A C 0.058412 -1.8151e-05
7:125999339 C T 0.758035 -6.2903e-07
7:126021579 C T 0.598219 -1.0220e-05
7:126022034 C T 0.049386 -1.7412e-05
7:126036826 T C 0.118066 1.9033e-05
7:126037315 A G 0.171436 -2.7234e-05
7:126052978 C T 0.083112 -2.1423e-05
7:126055953 A C 0.030398 1.1943e-05
7:126062216 A G 0.020552 3.3370e-06
7:126067674 C T 0.295961 1.8483e-05
7:126089138 C T 0.057035 -1.6765e-05
7:126091804 C T 0.401427 -1.6291e-05
7:126096835 C T 0.064420 -2.3146e-05
7:126124626 T C 0.086954 -1.0742e-05
7:126129250 T C 0.069530 5.0643e-05
7:126133255 G A 0.079624 1.4081e-05
7:126134075 T C 0.318659 2.9843e-05
7:126152662 G A 0.030881 -1.7005e-05
7:126168972 C A 0.751646 -3.5976e-05
7:126183675 T C 0.082276 4.0523e-05
7:126184851 T C 0.020678 -8.0632e-06
7:126198842 A G 0.449569 -1.5351e-05
7:126202503 C T 0.328562 3.5026e-05
7:126245967 T C 0.093131 -7.3864e-06
7:126249174 T G 0.081310 3.2683e-06
7:126272306 T C 0.091064 -2.9621e-05
7:126274623 G C 0.158493 4.7526e-05
7:126279339 C T 0.779933 -4.0931e-05
7:126282912 T C 0.020379 4.9461e-06
7:126293875 C T 1.551098 -2.0524e-05
7:126299008 G A 0.699085 1.5349e-05
7:126313378 A T 1.235043 4.5818e-05
7:126324591 G A 0.340999 -5.4185e-06
7:126325698 T C 0.045660 1.4777e-06
7:126327033 A G 0.054798 8.4705e-06
7:126329653 A G 0.123655 6.6377e-06
7:126352266 A C 0.107060 1.4617e-05
7:126356347 A G 0.714911 7.6729e-06
7:126360613 A G 0.039193 9.6807e-08
7:126365462 A G 0.042943 -1.1144e-05
7:126371307 A C 0.036276 4.3214e-07
7:126373712 C T 0.093295 1.0402e-05
7:126381640 T C 0.980182 2.0508e-05
7:126388836 C T 1.801617 -2.4664e-05
7:126388915 A C 0.050141 3.1252e-06
7:126393908 A G 0.070356 -3.3416e-05
7:126405394 A G 0.080144 6.8626e-06
7:126415628 C T 0.135779 6.1861e-06
7:126430642 C T 0.043497 -8.8387e-06
7:126434809 C A 0.074861 1.6827e-06
7:126437897 G A 0.708095 -4.3258e-05
7:126439453 G T 0.043589 3.4081e-05
7:126449678 C T 0.044752 -8.1568e-07
7:126464655 T C 0.049199 2.5008e-05
7:126473588 T C 1.309034 3.3162e-05
7:126478478 C T 0.031690 -7.6187e-07
7:126490550 A G 0.190081 6.5088e-05
7:126490925 T C 1.834405 9.5569e-06
7:126503680 C A 0.321487 3.0485e-05
7:126507408 C T 0.319967 2.8130e-05
7:126507903 A C 0.719042 2.8946e-05
7:126512514 T C 1.247493 2.8793e-05
7:126513113 G A 0.036864 5.2863e-06
7:126531040 A C 0.024622 -4.1043e-05
7:126535600 T C 0.299847 -1.1442e-05
7:126566451 T C 0.219921 -3.1418e-05
7:126567049 G A 0.446917 2.8809e-05
7:126570120 G A 0.245739 -1.3774e-05
7:126577075 G A 0.062067 -7.9951e-06
7:126583694 T G 0.027185 1.6532e-05
7:126583929 T G 1.433518 1.3569e-05
7:126588109 A G 0.716203 1.1417e-05
7:126592422 A G 0.072783 8.4678e-06
7:126593924 C T 0.042025 -5.0761e-06
7:126595060 G T 0.438390 1.8581e-05
7:126596963 G A 0.041185 -4.3865e-06
7:126601577 C A 0.087124 -3.7881e-05
7:126602896 A G 0.041570 -2.5554e-06
7:126639096 A G 0.640571 4.2073e-05
7:126642603 C T 0.227475 -6.4578e-06
7:126644584 T C 0.033308 2.2630e-06
7:126654389 T C 0.110266 -1.5162e-05
7:126656213 A G 0.205642 2.0902e-05
7:126657677 C T 0.026838 -7.1228e-06
7:126672487 T C 0.027950 1.0710e-05
7:126675412 A G 0.055737 1.6450e-05
7:126678820 C G 0.449174 -5.5842e-06
7:126680500 G A 0.725821 -2.4562e-05
7:126687110 C T 0.043599 1.2685e-05
7:126689031 C T 0.030602 -1.2869e-05
7:126690814 T C 0.232194 -1.6553e-05
7:126694216 G A 0.107438 -1.3565e-05
7:126718961 C T 0.407843 -1.1072e-06
7:126732811 A G 0.347543 1.3662e-06
7:126743835 C T 0.051099 -2.2749e-05
7:126749815 C T 0.197587 4.1374e-06
7:126766816 A C 0.031187 1.8245e-05
7:126779771 C G 0.023863 -2.2339e-05
7:126787127 G A 1.293248 -5.6177e-05
7:126790947 T C 0.080375 -1.0094e-05
7:126801989 A G 0.540942 -2.0466e-05
7:126827302 G A 0.038989 2.6935e-06
7:126829622 T C 1.369721 -1.7932e-05
7:126829649 G C 0.045483 7.2606e-06
7:126837463 A G 0.543455 -1.8889e-05
7:126841776 G T 0.072719 8.9252e-06
7:126842840 G T 0.458772 -6.6196e-07
7:126848738 T C 0.036188 6.6780e-06
7:126850221 T C 0.122791 1.0079e-05
7:126851448 T C 0.079913 -6.8628e-06
7:126852101 T C 0.053211 -3.1783e-05
7:126857151 C T 0.150609 1.9333e-05
7:126857240 T C 0.570939 1.0632e-05
7:126861382 A G 0.393965 -2.4207e-05
7:126865485 A G 0.093393 -6.9177e-07
7:126866764 C T 0.670387 5.6106e-06
7:126879432 T C 0.075554 8.6993e-06
7:126882299 T C 0.035909 -4.1267e-05
7:126887133 G A 0.447882 9.3453e-06
7:126915424 A G 0.130387 -9.7558e-06
7:126924753 A G 0.947469 1.0816e-05
7:126931028 G A 0.597107 2.0357e-05
7:126931591 A G 0.031401 5.2069e-07
7:126943420 T C 1.686176 4.3732e-06
7:126943826 G C 0.064600 -6.6642e-06
7:126947813 T C 0.083687 7.5251e-06
7:126969318 T C 0.067911 -1.3345e-06
7:126978382 C T 0.131203 2.2987e-05
7:126991906 G A 0.251220 -5.1888e-06
7:126996112 A G 0.056114 -1.3896e-06
7:126999433 G T 1.196095 7.4763e-06
7:127002341 C T 0.238287 7.9906e-06
7:127007420 T C 0.110168 6.9642e-06
7:127017001 G A 0.352245 4.5692e-06
7:127023312 A G 0.036188 -1.5524e-05
7:127030091 C T 0.082908 8.6124e-06
7:127030408 C G 0.048498 -3.7654e-05
7:127044946 G A 0.231895 4.8645e-06
7:127050131 T C 0.039747 4.6456e-06
7:127058156 A G 0.033512 -8.9073e-06
7:127059133 G A 1.735055 1.6689e-05
7:127071463 T C 0.784288 1.2258e-05
7:127074395 A C 0.049212 2.1564e-05
7:127077326 C T 0.324629 -3.9339e-06
7:127082952 G A 0.827602 1.5469e-05
7:127084343 T C 0.049882 -1.2775e-06
7:127103982 G T 0.533177 1.2360e-06
7:127110727 C T 0.181819 9.9291e-06
7:127115746 T C 0.131645 -6.2192e-06
7:127121133 A G 0.035644 -9.1441e-06
7:127146156 G A 1.360748 1.8855e-05
7:127151359 T C 0.041804 7.8688e-06
7:127154121 G A 0.118423 -1.8339e-05
7:127166578 A G 1.059164 -2.9130e-06
7:127173731 T C 0.083942 6.6601e-06
7:127178063 G A 0.052582 2.5314e-05
7:127187584 G A 0.063325 -8.9848e-06
7:127190237 A G 1.457756 1.4992e-06
7:127195224 A C 0.081817 6.8185e-07
7:127203830 C T 0.124502 -1.5981e-05
7:127206134 T C 0.887534 1.0185e-05
7:127224286 G A 0.417882 -6.4339e-06
7:127224872 A G 0.058783 3.7002e-05
7:127228049 C T 0.107319 2.7097e-05
7:127229347 G A 0.689297 -6.8382e-06
7:127233977 T G 0.048274 -2.8700e-06
7:127242553 T C 0.032679 4.5171e-06
7:127251188 G T 1.574614 8.5450e-06
7:127257251 A G 1.541772 1.3876e-05
7:127257307 A C 1.932333 -4.8762e-06
7:127272400 G A 0.358018 1.4309e-05
7:127290464 C T 0.052007 4.4287e-07
7:127290876 T C 0.055822 2.4199e-06
7:127318957 C T 1.974838 -5.8171e-06
7:127322992 T C 0.041570 9.7856e-06
7:127330504 T G 0.042970 2.5393e-05
7:127332343 G A 0.061469 -2.4420e-05
7:127333556 G A 0.030537 1.5037e-05
7:127375129 A G 0.819320 9.9886e-06
7:127385817 G A 0.137162 6.9837e-06
7:127400052 T C 0.052061 5.0875e-06
7:127404987 A G 0.588938 -1.2757e-05
7:127406952 G A 0.154801 2.2387e-05
7:127411532 A G 0.043640 1.5782e-05
7:127422954 G A 0.175597 -1.7395e-05
7:127426396 G A 0.033420 -8.0158e-06
7:127430963 G A 0.151330 -2.8482e-05
7:127434664 A G 0.191179 -9.8674e-06
7:127448805 A G 0.033628 1.2516e-05
7:127455403 T G 0.063998 -4.6257e-08
7:127467858 T G 0.024183 9.4516e-06
7:127471640 T C 0.320471 1.4358e-05
7:127479261 T C 0.032774 -1.2031e-05
7:127479420 A G 0.056556 4.4462e-06
7:127516546 C T 0.137234 -1.2337e-06
7:127520997 G A 0.032523 -1.0252e-05
7:127524846 G A 0.049413 -9.3490e-08
7:127526238 C T 0.046204 1.7361e-06
7:127528712 G A 0.070662 -1.1716e-05
7:127532362 A G 0.036361 -5.8518e-06
7:127559925 T C 0.083432 2.0991e-05
7:127575114 A G 0.089273 1.2408e-05
7:127600658 A G 0.054805 -2.3171e-05
7:127616420 C T 0.051456 -1.1222e-05
7:127624357 T C 0.093104 1.8450e-05
7:127632791 C A 0.044140 4.8575e-06
7:127637816 G A 0.546015 -8.4209e-06
7:127642794 T A 1.281026 1.9491e-05
7:127643968 T C 0.072790 1.5537e-06
7:127652848 A G 0.020470 -1.7267e-05
7:127667516 A G 1.074504 2.3821e-05
7:127668769 T G 0.068095 7.5547e-06
7:127669584 C T 0.266427 2.1026e-05
7:127681421 C T 1.235975 3.2731e-05
7:127687811 A G 0.025332 -2.9306e-06
7:127699186 G A 0.559794 -1.2040e-05
7:127716724 T C 0.155144 2.8199e-06
7:127731618 C T 1.302482 2.7418e-05
7:127742174 G C 0.371451 1.6865e-05
7:127744787 C T 0.931708 9.9065e-06
7:127754984 T C 0.934744 1.0907e-05
7:127772152 T C 0.039931 1.6467e-05
7:127772201 T G 1.842211 7.2053e-06
7:127778512 A G 0.242819 1.7371e-05
7:127783398 T G 0.285055 2.5412e-05
7:127783433 G A 0.024588 6.6354e-06
7:127790172 T C 0.528778 -1.2773e-05
7:127798581 T C 0.205070 4.0380e-06
7:127799536 A G 0.027131 -1.3553e-05
7:127801247 T C 0.519761 -3.5965e-05
7:127809389 T C 0.841391 1.1705e-05
7:127812612 C T 0.029099 -3.8533e-06
7:127818355 G T 0.040149 -1.0757e-06
7:127820859 C A 0.995036 -3.1632e-05
7:127824439 T C 0.027600 -1.0158e-05
7:127828217 G A 0.072627 2.2274e-06
7:127831420 T C 0.046948 3.2890e-05
7:127832782 T C 0.067935 -9.8294e-07
7:127834435 A G 0.058657 -5.7189e-07
7:127836132 A G 0.416658 -4.9742e-05
7:127839313 A G 0.028110 5.9860e-06
7:127839654 C A 0.547259 3.3738e-06
7:127842525 G A 0.085468 -1.6088e-05
7:127842526 G A 0.207233 7.7286e-07
7:127843445 A G 0.351555 1.2808e-05
7:127844057 A G 0.531365 -4.9693e-05
7:127848270 G A 1.743429 -1.4829e-07
7:127850438 G A 0.054037 -2.5595e-06
7:127858168 A G 0.182608 2.0523e-05
7:127858477 A G 0.069268 -2.3014e-05
7:127859410 C G 0.357168 -1.9841e-05
7:127861526 A C 0.643654 -5.4520e-06
7:127865168 A G 0.078583 -1.6666e-05
7:127873239 A G 0.022966 -8.6850e-06
7:127875207 A G 0.030184 1.8497e-05
7:127876065 T C 0.032662 -3.0862e-07
7:127876836 C G 0.039717 1.0571e-05
7:127877026 T G 0.730312 -2.9779e-05
7:127882070 C G 1.119851 1.3399e-05
7:127890778 T C 0.067979 3.2609e-05
7:127894305 A G 0.885773 8.5346e-05
7:127896862 A G 0.065630 1.0745e-05
7:127901609 G A 1.863691 -1.6522e-05
7:127905557 A G 1.082990 2.4705e-05
7:127907319 T C 1.071247 3.1973e-05
7:127907441 T C 0.101498 -5.7004e-06
7:127911408 A G 0.708792 -4.0136e-06
7:127912044 C T 0.886779 -3.6952e-05
7:127915376 A G 0.223732 1.3788e-05
7:127916161 G T 0.036585 3.9210e-06
7:127919867 G T 0.050848 -1.8613e-05
7:127923985 T C 0.103453 -6.1143e-06
7:127927674 C T 0.708581 1.6426e-06
7:127939994 G A 0.680954 -1.9369e-05
7:127942584 A G 0.072811 -2.8410e-05
7:127943849 G A 0.043967 2.2028e-05
7:127943901 A C 0.063155 -3.2449e-05
7:127945724 T C 0.058470 1.6211e-05
7:127951366 A C 0.147692 2.9920e-05
7:127960537 C T 0.037123 -1.1938e-05
7:127965924 G T 0.069384 -3.2650e-05
7:127974778 T C 0.520975 5.8897e-05
7:127977304 T C 0.368480 -1.8047e-05
7:127978445 T C 0.147270 2.8101e-05
7:127984275 T C 0.435398 5.1506e-05
7:127984544 C A 0.248833 5.3902e-06
7:127989672 T C 1.876644 -4.0554e-05
7:127989879 A G 0.039911 1.2256e-06
7:127991133 A G 1.377010 -1.4920e-05
7:127992854 G T 1.504330 -1.2836e-05
7:127997119 C T 0.085288 -1.1797e-05
7:127997762 A G 0.074568 8.0005e-06
7:127998990 G A 0.094930 1.2042e-05
7:127999056 T C 0.027069 -1.0362e-05
7:128002108 G A 1.391289 -6.0408e-05
7:128003665 G A 0.631350 1.2445e-06
7:128003856 G T 0.113727 6.3427e-06
7:128005725 C T 0.203551 1.0534e-05
7:128013423 A G 0.525466 1.3126e-05
7:128014107 A G 0.038160 3.5552e-05
7:128019105 A G 0.130951 -8.9177e-06
7:128020371 G A 0.950652 -8.5302e-06
7:128040752 T C 0.918615 -1.9276e-06
7:128048818 T C 0.026301 3.5541e-05
7:128048977 A G 0.530818 -3.3575e-06
7:128049590 A C 0.051232 7.5020e-06
7:128060725 G T 0.658362 1.0666e-06
7:128070828 A C 0.083500 2.0470e-05
7:128073366 T C 1.486212 1.3632e-05
7:128075476 A C 0.347611 2.1979e-06
7:128083454 A G 0.131522 1.4107e-05
7:128094016 C T 0.053013 -2.5713e-05
7:128098201 A C 0.282083 -8.8254e-06
7:128098989 T C 0.042736 -2.5786e-06
7:128108916 C T 0.110249 -6.6697e-06
7:128112849 G T 0.050923 3.9985e-06
7:128137495 C T 0.457864 1.1181e-05
7:128138185 A G 0.083282 2.0754e-05
7:128141638 A G 0.995267 -1.1167e-06
7:128147379 C T 0.823308 -3.8260e-05
7:128209858 T C 0.894235 1.5192e-05
7:128214151 T C 0.218248 -1.9456e-05
7:128312028 G C 0.893749 1.5715e-05
7:128312676 C T 0.047122 -1.2420e-05
7:128315889 T A 0.258196 -1.1881e-05
7:128318539 T C 0.042573 -1.2570e-05
7:128323034 G A 0.579938 7.1911e-06
7:128348405 A G 0.317367 5.8857e-06
7:128351349 A G 0.084720 -1.8144e-05
7:128356223 C G 0.220713 -2.2422e-05
7:128359133 T C 0.455450 -8.7895e-06
7:128359460 T C 0.124253 6.7102e-06
7:128363287 A G 0.454488 2.0250e-05
7:128367425 A G 0.031979 -1.2679e-05
7:128369479 T C 0.173146 -3.0603e-05
7:128371288 T A 0.163181 1.8402e-05
7:128371298 T C 0.204350 2.9805e-05
7:128373142 C T 0.054622 -3.5131e-06
7:128376037 G A 0.147168 -1.8737e-05
7:128376589 C T 1.162671 -3.6518e-05
7:128379995 G A 0.718505 6.0569e-08
7:128381058 C G 0.551152 -4.6348e-05
7:128382511 G T 1.014674 -2.1414e-05
7:128388648 A G 0.303669 -1.1637e-05
7:128388981 A G 0.095056 -9.6433e-06
7:128394606 T C 0.773276 -2.5307e-05
7:128395775 C T 0.141640 1.4526e-05
7:128406813 G A 0.783374 -2.2866e-05
7:128410741 G T 0.063424 1.7250e-05
7:128415623 T G 0.029408 9.7055e-06
7:128415814 A G 0.025522 6.4663e-06
7:128421135 G A 0.772321 -1.6084e-05
7:128423341 C G 0.920713 -1.4327e-05
7:128423692 T C 0.040675 -9.7545e-06
7:128430846 T C 0.116464 4.2255e-06
7:128433591 G C 0.034960 -4.0455e-06
7:128434498 A G 0.023370 1.3287e-05
7:128435403 G A 0.026277 1.5865e-05
7:128445266 C T 0.344728 3.9999e-06
7:128449387 A G 0.728609 1.4534e-05
7:128455079 A G 0.054547 -8.1597e-06
7:128455916 A G 0.294017 1.0241e-05
7:128456370 A C 0.060034 -9.6766e-06
7:128459811 G A 0.029252 2.7259e-06
7:128468412 A G 0.222481 6.9114e-06
7:128470838 T C 0.166486 2.4975e-06
7:128477865 A G 0.069560 5.0312e-06
7:128479367 C T 0.106523 -5.4892e-06
7:128480123 A C 0.027396 1.3348e-05
7:128484816 G A 0.323830 1.0106e-05
7:128488391 A C 0.208100 -6.7098e-06
7:128491324 T C 0.022143 -1.9231e-05
7:128492817 A G 0.022918 1.2761e-05
7:128493382 T C 0.028735 8.1981e-06
7:128495712 G T 0.036439 7.0958e-06
7:128497567 T C 0.065351 -4.7782e-07
7:128499294 A G 0.059725 -2.1727e-05
7:128503543 C T 0.413911 2.2797e-05
7:128503614 T C 0.033835 1.1458e-05
7:128505233 T C 0.049862 -9.4928e-06
7:128506470 T C 0.071026 1.9931e-05
7:128507297 C T 0.065219 1.6791e-06
7:128509030 C T 0.058943 5.8079e-06
7:128513338 T C 0.197931 -4.9495e-06
7:128516471 A G 0.058603 2.9740e-07
7:128519162 T C 0.134456 1.6673e-05
7:128519849 T C 0.041777 5.3238e-06
7:128530276 A G 0.513931 9.6345e-06
7:128532980 C T 0.371818 2.0871e-05
7:128535233 C T 0.046095 -1.7031e-05
7:128544133 T G 0.335015 1.4038e-05
7:128549878 T C 0.055285 -7.3629e-06
7:128550030 A G 0.336358 1.4012e-05
7:128551363 T G 0.331279 1.3821e-05
7:128556345 C T 0.023343 1.1303e-05
7:128558689 C T 0.966434 4.3852e-06
7:128559928 C T 0.612621 -5.1526e-06
7:128560761 T G 0.593830 -1.5219e-05
7:128560902 T C 0.396103 3.3339e-06
7:128562446 G A 0.667032 1.0814e-05
7:128562578 C T 1.044844 -1.7701e-05
7:128562647 A G 0.893936 -1.8157e-05
7:128563014 G A 1.718719 -9.3175e-06
7:128566482 T C 0.027110 -1.2281e-05
7:128568792 A G 0.024764 -8.0711e-06
7:128568960 C A 0.663594 -2.3435e-06
7:128573445 A G 0.026080 1.5091e-05
7:128573967 A G 0.894021 -5.4858e-06
7:128574466 C T 0.088718 -1.0115e-05
7:128578301 T G 1.023982 4.4867e-06
7:128579202 C T 0.926788 6.5489e-06
7:128582485 A G 0.045806 1.5353e-05
7:128585104 G A 0.777050 5.2120e-06
7:128591409 T C 0.242849 -2.5383e-05
7:128591808 T C 0.020606 4.6161e-06
7:128594183 C T 0.222539 1.2928e-05
7:128600127 T G 0.052119 6.6002e-06
7:128601772 A C 0.086260 -9.1625e-06
7:128605967 T C 1.005630 -1.5713e-05
7:128609212 C A 0.052299 -2.2485e-06
7:128609492 A G 0.024316 -5.1213e-06
7:128609874 T C 0.050545 -1.3454e-05
7:128619661 T C 1.013779 -1.6451e-05
7:128630227 T C 1.678316 -1.0216e-05
7:128633722 C T 0.690422 -8.1901e-06
7:128645292 C A 0.743769 -8.4454e-06
7:128657995 A G 0.074694 2.7955e-07
7:128658739 C G 1.236111 -7.8784e-06
7:128670943 A G 0.091965 -2.4735e-06
7:128695279 G A 1.650087 -1.0328e-05
7:128709171 T C 0.040108 1.7096e-05
7:128711228 A G 0.437163 9.8842e-07
7:128712446 C T 0.029558 6.9130e-06
7:128714029 A G 0.055567 -2.2651e-05
7:128717906 A G 0.269133 1.6474e-05
7:128722790 T C 0.171575 -1.8402e-05
7:128725297 G A 0.665593 4.0400e-06
7:128731560 C T 0.409566 -2.5462e-06
7:128732262 C G 1.185481 -6.9156e-07
7:128735988 T C 0.109386 2.1184e-05
7:128738544 T C 0.848980 -9.7853e-06
7:128741379 T C 0.054523 2.6469e-06
7:128748534 C T 0.434681 -8.7675e-07
7:128755306 A C 0.476873 1.8089e-06
7:128755618 T C 0.800920 -4.3234e-07
7:128764737 T C 0.224466 1.8178e-05
7:128766165 C T 1.712810 7.2748e-06
7:128767490 C T 1.787290 1.1274e-05
7:128771234 A G 0.039397 3.0939e-05
7:128777461 T C 1.143398 2.1195e-05
7:128778000 A G 1.630827 -7.6345e-06
7:128778720 T C 0.042872 2.2375e-06
7:128780569 C T 0.098789 -1.4374e-05
7:128785008 T C 1.490411 -1.2182e-05
7:128785839 A G 0.033226 -8.0811e-06
7:128786618 C A 0.147348 -1.9680e-05
7:128787139 A C 0.455665 2.8156e-05
7:128788120 G C 0.024673 -2.1103e-05
7:128789588 A G 1.546936 2.1134e-05
7:128790491 C T 0.598974 -5.1205e-05
7:128807923 T C 0.028888 -1.2678e-05
7:128810761 G T 0.056777 1.0570e-05
7:128810971 C T 1.593041 1.1871e-05
7:128813449 G T 0.033791 -1.1704e-05
7:128819525 G A 0.412497 -9.0028e-06
7:128829694 C G 0.206172 -5.3314e-06
7:128834345 G C 0.131777 -4.0374e-05
7:128838659 A C 1.087403 1.2641e-05
7:128843277 T C 0.031105 3.0932e-06
7:128845511 A G 0.020358 -1.4472e-05
7:128846469 G A 1.674498 3.7709e-06
7:128851867 T C 0.020423 1.6268e-05
7:128857387 G T 0.463590 2.0470e-05
7:128866113 G A 0.087936 -4.2468e-06
7:128871713 T C 0.579180 -9.2493e-06
7:128878891 T G 0.055536 2.0531e-05
7:128897317 A G 1.458609 -2.1747e-05
7:128901019 T C 0.037782 -7.7529e-06
7:128904801 T C 0.641683 -2.2488e-05
7:128910890 A C 0.023962 -1.0423e-05
7:128913046 G C 0.044364 -1.2906e-05
7:128917588 A G 0.050413 -5.2424e-06
7:128921858 T C 0.042804 1.8951e-05
7:128925042 C T 0.043127 4.9090e-06
7:128927406 A G 1.290627 -1.0361e-05
7:128951149 A G 0.046469 -1.8234e-06
7:128955033 G A 0.485770 1.6408e-05
7:128957954 A G 0.636668 6.5116e-06
7:128969685 C T 0.109223 -8.0259e-06
7:128983221 C T 1.825854 9.5930e-06
7:128988048 A G 0.173680 1.5253e-05
7:128993756 G T 0.486287 8.2741e-06
7:128994431 C T 0.050443 1.4674e-05
7:128994559 G T 0.181034 -3.7230e-05
7:128995386 A G 0.039146 1.1242e-05
7:129000969 T G 0.070227 1.0251e-05
7:129001027 T G 0.044242 -1.2284e-05
7:129002660 T C 0.027610 -4.1557e-06
7:129010018 A G 0.218112 -2.0634e-05
7:129011367 G A 0.022949 -2.5197e-06
7:129016052 C T 0.056529 -1.1375e-05
7:129019764 G A 0.035583 -3.5054e-06
7:129023597 T C 1.844802 1.0768e-05
7:129027261 T C 0.036698 2.5065e-05
7:129035116 G A 0.023649 -8.9340e-06
7:129048700 T G 0.721854 -4.7662e-06
7:129056211 G T 0.090898 -9.1151e-06
7:129059763 A G 0.094586 4.9845e-06
7:129068978 A G 0.884437 -8.9530e-06
7:129073177 A C 0.025709 1.1230e-05
7:129108517 A G 0.760075 -8.8798e-06
7:129110498 A T 0.066154 1.0984e-05
7:129123545 T C 0.291134 2.8916e-05
7:129124748 T C 0.555405 -2.3901e-05
7:129139750 C T 1.838230 -1.2495e-05
7:129144696 A G 0.514723 1.9611e-05
7:129147485 G T 1.390871 2.9412e-06
7:129151646 T G 0.088307 5.9828e-06
7:129157420 T C 0.323565 1.7888e-05
7:129163159 C A 1.906491 -5.2871e-07
7:129164718 A G 0.145737 2.1193e-05
7:129165333 A G 0.587071 -3.7576e-05
7:129165416 A G 0.043028 1.2455e-05
7:129165541 C T 1.837182 1.1462e-05
7:129165838 T G 0.519489 -5.4207e-06
7:129166223 A G 0.803341 -2.8215e-07
7:129166385 A G 0.084649 -6.0336e-06
7:129166916 A G 0.258424 5.7336e-06
7:129167567 C T 0.426504 -4.7931e-06
7:129168899 T C 1.002431 -3.5287e-05
7:129170723 G A 1.172330 -1.8920e-05
7:129170907 G A 0.145985 -1.5972e-05
7:129171989 C T 0.896105 2.7727e-05
7:129175084 T C 0.669469 -3.8751e-05
7:129176176 G T 0.064495 -1.9646e-05
7:129176208 A G 0.032608 6.4449e-06
7:129177406 T C 0.593177 -2.3969e-05
7:129179889 T C 0.045554 -2.4440e-05
7:129185415 G A 0.715268 -1.8258e-05
7:129194092 T C 0.212139 3.1450e-05
7:129196392 G A 0.385145 1.1897e-05
7:129196988 A G 0.121503 7.7245e-06
7:129201085 A C 0.198754 2.4314e-05
7:129209811 G A 0.052551 -9.9029e-06
7:129214174 A G 0.267933 1.0124e-05
7:129232720 A G 0.325346 7.0874e-05
7:129248502 C T 1.823464 -4.0583e-05
7:129251065 C T 0.815668 -6.6058e-05
7:129270638 G A 0.085465 1.3425e-05
7:129278487 C T 0.066028 5.0172e-06
7:129283698 G A 0.240949 6.4690e-06
7:129284182 G A 0.315840 3.0837e-05
7:129290132 A G 0.041230 -1.2475e-05
7:129302369 G A 0.127680 1.1815e-05
7:129310123 G A 0.602204 -1.0686e-05
7:129334546 C T 0.805228 -8.9518e-05
7:129342581 C A 0.372083 -1.1795e-05
7:129348051 C A 1.830281 -4.0153e-05
7:129349514 T C 0.067707 1.8110e-06
7:129357830 T G 0.120303 1.3381e-05
7:129377456 A G 0.046210 5.7873e-07
7:129390401 A G 0.314847 2.5383e-05
7:129401816 T G 0.142738 -2.3818e-06
7:129402450 A C 0.066929 7.8250e-06
7:129403481 A G 0.334509 3.1277e-05
7:129404346 G A 0.262031 1.4390e-05
7:129404661 C T 0.068166 7.8884e-06
7:129405912 C T 0.155912 -1.5169e-05
7:129412829 T C 0.059225 -6.6271e-06
7:129417679 T C 1.086451 8.4070e-05
7:129417730 T C 1.831263 1.5016e-05
7:129423027 A C 0.203534 8.1648e-06
7:129423136 T C 0.459228 3.4094e-05
7:129423619 T C 0.030731 7.8981e-06
7:129427178 A G 0.041736 -9.1115e-06
7:129427772 A G 0.070013 -5.7003e-06
7:129429978 A G 0.026961 7.1122e-06
7:129431812 T C 1.334267 -1.2860e-05
7:129434842 T C 0.180731 -1.3242e-05
7:129441021 T C 1.131199 5.6138e-06
7:129443759 A C 0.041893 -1.1320e-06
7:129444099 A G 0.047519 7.6665e-06
7:129445276 A G 0.490618 -1.7922e-06
7:129457441 C T 1.955054 -3.4851e-06
7:129459578 G A 0.578313 1.1340e-05
7:129469116 T C 0.107618 -2.7420e-06
7:129475323 A G 1.229930 1.1417e-06
7:129479522 A G 0.045143 1.3665e-05
7:129504928 G A 0.217969 1.6011e-06
7:129508025 T C 0.021171 9.6408e-06
7:129510428 A G 0.310839 8.2560e-06
7:129520689 G A 0.087688 -4.0145e-06
7:129525008 T C 0.077621 5.6078e-06
7:129526111 T C 0.041746 -6.6352e-06
7:129532441 G A 0.092390 1.8563e-07
7:129536703 A T 0.822373 1.9735e-06
7:129543199 G C 0.486396 -1.3664e-05
7:129544961 T C 0.179953 -2.0303e-06
7:129545555 C T 0.077706 -1.9487e-05
7:129548009 A G 0.046248 1.0634e-06
7:129550454 G T 0.189159 1.2945e-05
7:129557738 T C 0.062159 -8.1665e-06
7:129580430 T C 0.150082 -1.8323e-05
7:129580795 T C 0.313025 5.4690e-06
7:129587224 G T 0.338622 -5.1871e-06
7:129601595 C A 0.222933 1.8887e-05
7:129603129 C A 0.307388 -1.8533e-05
7:129607187 C T 1.849918 -9.7426e-06
7:129609681 T C 0.303196 -9.9739e-06
7:129610976 C T 0.485695 1.0333e-05
7:129616602 G A 0.385475 -4.5770e-06
7:129617727 A G 1.218303 1.4652e-05
7:129629340 C T 0.105527 1.4703e-05
7:129629563 T C 1.315184 -1.0023e-05
7:129629780 A G 0.196037 -2.3691e-06
7:129632162 G C 0.189982 -2.3165e-05
7:129632251 T C 0.515569 2.2768e-05
7:129639835 C T 0.776309 3.2587e-06
7:129641426 A G 0.042841 -1.5211e-05
7:129650880 A G 1.176016 -2.7871e-05
7:129651288 T C 0.132039 3.2990e-05
7:129653877 G A 0.045313 -6.9330e-06
7:129663496 T C 0.780871 -1.5332e-05
7:129664312 C T 1.127191 -2.3567e-05
7:129665795 T C 0.092074 1.6156e-05
7:129668746 A G 0.022704 4.4307e-06
7:129668931 T C 0.116781 -1.4489e-05
7:129694738 T C 0.100091 -6.9534e-06
7:129701632 A G 0.146267 -1.4702e-05
7:129707560 T C 0.031360 -1.8380e-05
7:129708425 C T 0.312226 -7.3230e-06
7:129710488 T C 0.032431 2.8923e-05
7:129734811 G A 0.025669 1.0133e-05
7:129735494 A C 0.195541 -4.7066e-06
7:129741445 T G 0.029405 -1.1440e-06
7:129742695 A G 0.114924 -9.7808e-06
7:129746341 T A 0.535567 -3.1013e-07
7:129749943 C G 0.122693 -5.4359e-06
7:129750434 G T 0.209776 1.6869e-05
7:129750862 G A 0.866928 -2.3262e-06
7:129753579 T G 0.093461 1.2847e-05
7:129762004 T G 0.055223 -3.5728e-06
7:129767603 T A 0.040604 -3.1622e-05
7:129782577 T C 0.189098 5.9051e-06
7:129784852 T C 0.168720 -1.4177e-05
7:129785598 G A 0.120010 -3.7825e-06
7:129788624 C T 0.633146 9.5274e-06
7:129790419 T C 0.515896 -3.4194e-05
7:129793962 T C 0.058491 8.7818e-06
7:129795945 C A 0.416648 2.9965e-05
7:129798185 C T 0.462512 -1.7075e-05
7:129802150 G A 0.039883 -4.7814e-06
7:129803034 T A 0.044425 2.6507e-05
7:129820086 G C 0.180558 -3.3778e-06
7:129821127 A G 0.060697 6.4688e-06
7:129821170 T C 0.133236 2.2387e-06
7:129824776 C T 0.119929 -9.6686e-06
7:129826270 C A 0.425590 3.7732e-05
7:129827255 C T 0.448875 -6.6372e-05
7:129840103 T A 0.147049 -4.4731e-06
7:129855837 T C 0.494361 3.6978e-05
7:129863764 T G 0.075408 1.7261e-06
7:129868672 T C 1.417604 8.2174e-06
7:129869087 T C 0.025458 1.4854e-05
7:129872492 T C 0.027025 -2.0356e-06
7:129877799 C A 0.209456 -1.6106e-05
7:129884828 T C 0.167400 -7.5210e-06
7:129903012 A G 0.498710 -3.8315e-05
7:129908630 G A 0.601357 -5.1407e-05
7:129917130 G A 1.221155 -2.4590e-05
7:129919988 G C 0.388131 -4.3949e-06
7:129921522 A G 0.115512 -1.2826e-05
7:129927692 C T 0.111072 -1.8511e-05
7:129931258 C T 0.610248 -2.1858e-05
7:129931573 A G 0.094022 -5.5412e-06
7:129931774 G A 0.193531 3.0360e-05
7:129935875 C T 0.678652 -2.0555e-05
7:129937434 A G 0.057950 -9.5969e-06
7:129937650 A G 0.140243 1.4640e-06
7:129944685 G A 0.654782 7.2231e-06
7:129944994 G A 0.853774 7.0404e-06
7:129945249 A C 0.036157 -1.9954e-05
7:129947166 A G 0.132467 -2.1777e-05
7:129950740 T G 0.762040 -8.7099e-06
7:129954360 A G 0.089497 9.7261e-06
7:129957769 G A 1.177960 1.8992e-05
7:129971231 A G 0.136921 -1.7523e-05
7:129978749 T C 0.948945 1.9537e-05
7:129982225 A G 0.090724 8.4027e-06
7:129983735 A C 0.224191 -5.9632e-06
7:129984630 G A 1.385652 5.8578e-06
7:129989852 T C 0.068656 9.7519e-06
7:129989878 C T 1.036575 2.2539e-05
7:129992173 T C 0.033339 4.2751e-06
7:130007381 C T 0.418311 -1.3234e-05
7:130008285 C T 0.410583 -2.2617e-05
7:130009353 T G 0.680050 -9.1191e-06
7:130014482 G A 0.259998 -5.2307e-06
7:130017881 A C 0.061030 -1.0911e-06
7:130019225 C T 0.105058 -1.6524e-06
7:130022041 T C 0.297209 -2.4205e-05
7:130023561 A G 0.062312 -5.7136e-06
7:130027037 C A 0.649995 2.5374e-05
7:130034949 G A 0.026233 1.9586e-05
7:130041638 C T 0.044289 1.7361e-06
7:130050367 C T 0.629229 3.9117e-05
7:130055112 C T 0.209154 -3.8552e-06
7:130056373 G A 0.328324 -8.8904e-06
7:130068892 T G 0.389548 1.8003e-05
7:130072923 A G 0.068489 -5.0528e-06
7:130079139 A G 0.303594 2.4099e-05
7:130079309 T C 0.868971 4.6034e-06
7:130079834 T C 0.789238 2.5936e-07
7:130108148 A G 0.762988 -1.0487e-06
7:130115110 G A 1.501260 -8.8819e-06
7:130117211 A G 0.244627 6.6017e-06
7:130118002 G A 1.347785 -2.0443e-05
7:130118292 G A 1.498870 -8.0699e-06
7:130123625 T C 1.251713 -1.2352e-05
7:130124927 G A 1.101097 5.9358e-06
7:130126559 T C 0.035243 -4.3758e-06
7:130130170 C A 1.887666 -2.8158e-05
7:130132729 G A 0.046377 -2.7458e-06
7:130146607 T C 0.024727 8.5375e-08
7:130151694 G T 0.199719 -4.9867e-05
7:130280748 C T 0.293639 -9.7180e-06
7:130289509 A G 0.196904 -3.4138e-05
7:130292802 T C 0.090823 -1.8237e-05
7:130299907 C T 0.046958 -6.1970e-06
7:130302087 C A 0.042828 1.2187e-05
7:130302676 C T 0.141626 -7.8059e-06
7:130311057 C T 0.034223 1.2597e-05
7:130328373 A G 0.048356 -7.0333e-06
7:130328552 A G 0.080821 -1.1811e-05
7:130329325 C T 1.094617 5.5214e-06
7:130335435 T C 0.034889 -2.0070e-06
7:130339988 A C 1.903302 -1.7857e-05
7:130340468 C T 1.706419 1.6504e-05
7:130348123 A G 0.030588 -1.1578e-05
7:130354818 C A 0.468581 1.5210e-05
7:130369360 T C 0.024401 -5.6447e-06
7:130371683 G A 0.584712 2.3968e-05
7:130385948 G A 0.141205 2.1937e-05
7:130396769 T C 0.056855 -2.5347e-05
7:130397158 A C 0.067381 -2.8526e-05
7:130397723 C T 0.625309 3.7654e-06
7:130399691 C T 1.747794 2.7767e-05
7:130401306 G A 1.879704 9.5857e-06
7:130405008 C A 0.087314 3.0225e-05
7:130406231 C A 0.211476 -4.2228e-05
7:130408959 A G 1.016193 2.5987e-05
7:130416394 A G 0.375650 3.7374e-06
7:130420740 G A 0.094444 -2.5206e-05
7:130420872 G A 0.394141 -5.7051e-06
7:130421159 G A 0.995883 2.1445e-05
7:130422190 C T 0.077982 -1.6756e-05
7:130426452 A G 0.046010 -2.7811e-05
7:130429163 G A 0.071015 -6.0345e-06
7:130432140 A G 0.027593 1.2512e-05
7:130433384 T C 0.989318 1.3368e-05
7:130435181 C T 1.442609 6.8811e-06
7:130445640 G A 0.031285 1.1996e-05
7:130458874 G A 0.093009 1.2085e-05
7:130464904 T C 0.101237 1.7752e-05
7:130465054 G T 0.831634 4.5394e-06
7:130465780 A G 0.032268 8.0068e-06
7:130466854 G A 1.019552 -1.6537e-05
7:130470435 T C 0.519282 1.6516e-05
7:130488534 C T 0.672332 -1.8713e-05
7:130496065 G A 0.185494 4.5558e-06
7:130500897 G A 0.335977 6.8258e-06
7:130505073 C T 1.441865 -3.0990e-06
7:130513722 T C 0.493960 1.1542e-06
7:130518710 C A 0.028232 1.6637e-06
7:130520586 T C 0.334264 1.9618e-06
7:130524693 T C 0.089443 1.4177e-05
7:130531946 A G 0.120095 5.5890e-06
7:130532260 C T 0.076833 3.8153e-06
7:130536491 T C 0.705790 -2.4179e-05
7:130540408 T G 0.115492 1.1411e-05
7:130552007 C A 0.315582 3.5332e-05
7:130556284 G A 0.839603 -2.7033e-06
7:130563302 T C 0.120840 2.4791e-05
7:130565480 C T 0.226523 1.2493e-05
7:130565697 C G 0.167887 -1.4431e-05
7:130566258 C T 0.025723 1.1533e-05
7:130566624 G A 0.042321 -4.3659e-05
7:130567127 T C 0.397007 2.1876e-06
7:130572340 A G 0.030687 1.7886e-05
7:130579578 C G 0.478467 1.9907e-05
7:130580343 C T 1.344365 -4.4775e-05
7:130581184 G C 0.063328 -6.8988e-06
7:130581755 G A 0.072566 -2.7301e-05
7:130582910 T C 0.118457 -2.7565e-05
7:130583058 T C 0.113194 -1.0159e-05
7:130583134 G T 0.391388 3.0495e-05
7:130583944 G A 0.755743 -1.4921e-06
7:130585492 C T 0.610465 2.6979e-06
7:130588802 C T 0.042015 -1.9354e-05
7:130588993 G A 0.290256 -9.5842e-07
7:130589400 A G 0.049124 2.6132e-05
7:130590540 T G 1.561205 9.5153e-07
7:130593662 T C 0.042362 7.0199e-07
7:130595047 G A 1.555089 -2.4303e-06
7:130598236 T G 1.493868 -4.3448e-06
7:130599301 A C 0.067367 -1.1765e-05
7:130601205 G A 0.126439 -1.6028e-05
7:130602230 G A 0.093210 -9.3346e-06
7:130602519 A C 0.125487 -1.4977e-06
7:130607507 C T 0.110117 1.4334e-05
7:130609643 C T 0.085359 -6.1680e-06
7:130616229 G A 0.138322 -2.1097e-05
7:130620191 T C 0.201728 -2.8303e-06
7:130621451 A G 0.824188 2.4134e-05
7:130623257 C A 1.668208 1.4034e-05
7:130629352 T G 0.056043 2.4063e-06
7:130631413 A G 1.025366 -2.9763e-05
7:130635617 C A 0.573730 -5.7410e-06
7:130640620 G A 0.070526 2.5277e-05
7:130641577 A G 1.042712 2.6740e-05
7:130644140 C A 0.022840 -5.8876e-10
7:130650422 C T 0.165952 -2.8511e-05
7:130653851 A C 0.580550 -2.5704e-06
7:130662966 C A 0.058922 1.7643e-05
7:130666085 G A 1.064937 9.1063e-06
7:130668208 T C 0.095127 -1.7560e-06
7:130668610 A G 0.046629 -1.9137e-05
7:130668912 A G 0.547783 1.0315e-05
7:130670820 A G 0.032411 -2.8681e-06
7:130672104 C T 0.024751 7.2105e-06
7:130673153 C T 0.609993 -3.5673e-05
7:130685700 A G 1.846491 -2.5200e-05
7:130688225 T G 0.129543 4.5310e-06
7:130688577 A G 1.109372 -2.8661e-06
7:130691182 T C 0.320746 -1.5942e-05
7:130691329 C A 0.493800 -1.6506e-05
7:130693823 G A 0.187500 -1.2345e-05
7:130697827 C T 0.026621 1.1837e-05
7:130698685 A C 1.975552 -1.3664e-05
7:130699661 T C 0.052996 1.8542e-05
7:130700628 A G 0.148780 4.9545e-06
7:130703888 T C 0.048172 -8.5912e-06
7:130708783 C T 0.079005 1.5836e-05
7:130715911 G A 0.171681 3.3426e-05
7:130720805 G A 0.187062 1.2329e-05
7:130727436 C T 0.080362 9.3952e-06
7:130740477 G A 0.482173 -2.8375e-05
7:130741356 G A 0.021514 1.5703e-05
7:130748821 A G 0.177658 1.4520e-05
7:130751271 A G 1.594449 -3.3957e-05
7:130753621 T C 0.078043 -3.1735e-06
7:130761235 A G 1.475758 -3.5302e-05
7:130770350 A C 0.083945 -9.5594e-07
7:130772325 C T 0.316211 6.1390e-05
7:130774769 T C 0.067735 1.5647e-05
7:130775266 A G 1.817508 -2.5347e-05
7:130776630 T C 0.192304 -1.0688e-05
7:130784720 G A 0.200110 1.4535e-05
7:130795834 C T 1.713684 -3.2379e-05
7:130797123 G C 0.095528 2.3416e-05
7:130800451 T C 0.980624 3.9883e-06
7:130800608 T G 0.378506 8.8391e-06
7:130808929 T C 0.087644 -1.3460e-05
7:130809315 T C 0.118151 2.7725e-05
7:130809489 T C 0.086930 9.7727e-06
7:130812209 A T 0.048430 -7.6920e-06
7:130815342 A G 1.151088 -1.2329e-05
7:130819082 C G 0.110552 3.2357e-05
7:130819459 G T 1.189244 -3.0424e-06
7:130819544 A G 0.365722 -3.0189e-05
7:130820567 C T 0.422421 1.1570e-05
7:130821973 C G 0.251281 -3.4876e-06
7:130824622 G T 0.027892 2.0470e-06
7:130827699 T C 0.030442 -1.3691e-05
7:130830602 C T 0.093026 -1.6042e-05
7:130839135 T C 0.111144 5.6035e-06
7:130840605 A G 0.055886 -5.2768e-06
7:130842237 T C 1.165371 1.6075e-05
7:130853246 T C 0.460312 -4.2157e-06
7:130865168 A C 0.059480 3.9984e-06
7:130871361 T C 0.662061 -9.2909e-07
7:130875805 T C 0.036766 1.4695e-05
7:130883958 G A 0.632629 1.4639e-05
7:130887624 A G 0.239922 1.6103e-05
7:130887794 G A 0.228284 -2.8663e-05
7:130890470 T C 0.770730 1.8428e-06
7:130893689 G A 0.923280 -5.7979e-06
7:130894354 G A 0.503789 -1.0325e-05
7:130900121 A T 0.624007 1.8065e-05
7:130900553 A G 1.549887 2.1497e-05
7:130908819 G A 0.233228 -9.0726e-06
7:130910244 G T 0.168148 -2.1962e-06
7:130913762 C T 1.077176 8.1432e-06
7:130916954 G A 1.428000 4.7664e-06
7:130923081 A G 0.222756 1.7532e-06
7:130925319 C T 0.043504 -1.0710e-05
7:130928101 T C 0.490237 -1.0892e-06
7:130928178 G A 0.037014 -2.7266e-06
7:130929653 G A 0.216722 -6.3981e-06
7:130932392 G A 0.180106 3.7079e-06
7:130932559 A G 0.040618 8.0319e-06
7:130935302 T C 0.124328 2.4967e-06
7:130937760 C T 0.372842 3.9146e-05
7:130938942 T C 0.165238 -1.9897e-05
7:130943749 G A 1.259505 -2.1218e-05
7:130947656 T C 0.134354 3.3121e-05
7:130948816 C G 0.224630 2.6655e-06
7:130949902 C T 0.303353 -1.4641e-05
7:130951631 T C 0.067282 9.6617e-06
7:130951809 T C 0.202629 -8.2100e-06
7:130952459 T G 0.280836 -1.0960e-05
7:130953240 A G 0.081038 -1.2168e-05
7:130957256 G A 0.741508 1.0344e-06
7:130958828 T C 0.180935 -2.3665e-05
7:130960645 T G 0.067490 7.0159e-06
7:130960786 A G 0.131917 1.0176e-05
7:130961497 A G 0.207835 -1.2439e-05
7:130963871 A C 1.874805 4.8108e-06
7:130967583 C T 0.227231 7.8902e-07
7:130967628 T C 0.196816 -6.1733e-06
7:130969249 C T 0.158779 1.4820e-05
7:130971129 C T 0.056196 9.6221e-06
7:130973720 A G 0.308513 -2.3115e-05
7:130980827 G A 0.278612 1.0721e-05
7:130982376 T G 0.104565 -3.9572e-06
7:130987321 C T 0.094559 1.0175e-06
7:130997997 G A 1.085009 1.8969e-05
7:130998029 A G 0.107346 1.4818e-05
7:131006161 G A 0.155555 -1.8929e-05
7:131008633 G A 0.064903 -1.7029e-05
7:131017341 G A 0.037993 8.4610e-06
7:131022096 C A 0.041991 1.2354e-05
7:131023356 T C 0.071175 1.8708e-05
7:131035134 C T 0.091578 1.3329e-05
7:131039945 T C 0.105279 3.4401e-06
7:131050758 A G 0.141844 -4.4642e-06
7:131052366 T C 0.030425 -8.8635e-06
7:131060277 A G 0.804660 -3.9107e-06
7:131073330 G A 0.070659 -6.6069e-06
7:131083712 C A 0.559635 -2.2814e-06
7:131091612 A C 0.020056 -1.5042e-05
7:131109596 C T 0.426559 -4.5817e-06
7:131113696 G A 0.022837 -2.0549e-05
7:131113954 T G 0.023013 1.9049e-05
7:131156519 T G 0.135884 -7.1279e-06
7:131160152 G A 0.223831 1.3798e-05
7:131165634 G A 0.022976 -1.7805e-05
7:131168989 A G 0.026641 1.3431e-07
7:131185394 C T 0.109971 9.6606e-06
7:131185995 A C 0.801131 -5.6037e-06
7:131193485 T C 1.667596 -7.2700e-06
7:131193739 T C 0.089239 1.2609e-06
7:131194255 C G 0.156535 -2.3942e-06
7:131195959 T C 0.963170 2.0084e-05
7:131200726 T C 0.156963 -3.9313e-06
7:131201947 A G 0.484165 -4.3968e-05
7:131203636 C T 1.090901 2.8671e-05
7:131203755 A G 1.800451 -7.5528e-06
7:131208490 G A 0.104851 2.9229e-06
7:131209882 T C 0.033043 -8.6478e-06
7:131211855 C G 1.384829 -1.0277e-05
7:131211926 C T 0.077128 7.9530e-06
7:131217402 A G 1.819102 1.5429e-06
7:131217513 C T 0.092183 1.9800e-06
7:131221194 A G 1.100053 3.1215e-05
7:131222534 T C 0.050552 1.4898e-05
7:131222652 T C 0.068166 7.5791e-06
7:131222808 G A 0.941241 5.4582e-05
7:131223177 G A 1.236220 5.1566e-05
7:131226911 T G 0.395376 -1.7588e-05
7:131228588 C T 0.034869 -9.8664e-06
7:131230490 G A 0.129989 -1.9425e-05
7:131231032 A G 1.116981 1.5306e-05
7:131231645 T C 0.125661 1.5701e-05
7:131232299 G A 0.097691 -2.8051e-06
7:131232463 A G 0.081742 -7.0855e-06
7:131236179 C G 0.211751 1.8015e-06
7:131242576 A G 0.553294 6.8080e-06
7:131243473 C T 0.400220 4.8969e-06
7:131245225 A G 0.092312 -2.4239e-06
7:131245389 G A 0.437894 -2.4546e-05
7:131246646 A G 0.111123 -1.7954e-05
7:131247420 C T 0.195092 2.1769e-05
7:131247969 A G 0.108410 6.2156e-06
7:131254402 C T 1.123424 -1.2013e-05
7:131255869 T C 0.445241 2.1456e-05
7:131261628 A G 0.962741 -2.2166e-05
7:131263081 A C 1.054173 -2.8585e-05
7:131265863 T C 0.063155 -8.7266e-06
7:131267426 T C 0.159860 -1.8500e-05
7:131268848 A G 0.061503 -2.9964e-05
7:131270734 T C 1.560950 2.3318e-05
7:131271113 C T 0.943458 -1.2239e-05
7:131273514 G A 0.033842 -1.9925e-05
7:131281224 T G 1.022449 3.4258e-05
7:131282027 T C 0.043338 -2.1026e-05
7:131285276 A G 0.035950 -1.2133e-05
7:131287031 T G 0.054724 -9.3758e-06
7:131287990 A C 0.316031 -2.9184e-05
7:131289497 T C 0.900654 -3.9538e-05
7:131292622 A G 0.377741 -1.0257e-05
7:131298073 C A 0.744112 2.2791e-06
7:131298634 G A 0.161101 -4.6333e-06
7:131299661 C T 1.150391 2.8482e-05
7:131302283 C G 0.365658 5.6466e-06
7:131303160 G A 0.082990 3.4741e-06
7:131303286 T C 0.100849 7.7089e-06
7:131303491 G T 1.502001 1.6047e-05
7:131304680 T C 0.034668 1.8842e-05
7:131307655 T G 0.020236 1.5843e-05
7:131312499 T C 1.615803 -2.3747e-05
7:131312748 A G 0.061465 6.1135e-06
7:131315542 T C 0.137805 5.7282e-05
7:131316644 A C 0.023605 2.3845e-05
7:131323063 A G 0.078400 2.1395e-05
7:131323710 G A 0.085264 9.5879e-06
7:131328272 C T 0.195163 -2.2726e-05
7:131329583 G A 0.043654 2.4083e-05
7:131334001 C T 1.757800 1.8309e-05
7:131336198 T C 0.298185 -3.0619e-05
7:131336827 A G 1.254854 -2.6076e-05
7:131339805 T C 0.647234 1.0608e-05
7:131342451 T C 1.890264 -6.6278e-06
7:131342486 C T 1.713317 -1.8094e-05
7:131348781 G A 0.042715 1.5376e-05
7:131356470 C T 0.176736 1.7086e-05
7:131358281 T C 1.367171 -1.2613e-05
7:131358821 T C 0.066667 -3.8254e-05
7:131360226 G A 0.524892 2.9628e-06
7:131369254 A C 0.046935 -2.8052e-05
7:131370039 C T 1.280934 -3.6295e-05
7:131372004 A G 0.033883 -3.0940e-05
7:131373213 A G 1.266359 8.2852e-06
7:131374305 T C 0.183760 5.4123e-06
7:131377626 T C 0.210826 -2.9224e-05
7:131379903 T G 0.278065 -1.4332e-06
7:131381695 G A 0.435259 -2.0866e-05
7:131381906 G A 1.036331 -7.0002e-07
7:131384742 A G 0.099356 5.5013e-06
7:131385220 A G 0.191396 2.5241e-05
7:131401858 T C 0.051480 2.1078e-06
7:131403887 G A 0.599613 2.9308e-05
7:131405865 G T 0.024775 -5.7245e-07
7:131407605 G A 0.875675 3.0335e-05
7:131407670 G T 0.232419 -1.1710e-05
7:131417264 T C 0.101661 -7.0235e-06
7:131418803 T C 0.026797 -4.8343e-07
7:131429246 A G 0.194171 2.2885e-05
7:131438872 C T 1.082116 9.1930e-07
7:131445546 G A 0.042233 -7.2367e-06
7:131447299 T G 0.087610 1.7134e-05
7:131447741 A G 0.055482 8.8522e-06
7:131453665 G C 0.297104 2.0764e-05
7:131455993 T C 0.708734 -8.9444e-06
7:131463902 A G 0.286483 1.6146e-05
7:131465867 A G 0.297716 1.7939e-05
7:131467527 G A 1.953252 8.8225e-06
7:131467671 G C 0.021538 1.4816e-06
7:131468884 C G 0.930650 -7.7823e-06
7:131473057 T C 0.179504 -1.1844e-06
7:131477892 T A 0.115516 -1.6600e-05
7:131482615 G C 0.146322 3.0464e-05
7:131484456 C T 1.404633 -2.5083e-05
7:131487237 T C 0.049729 -6.0220e-06
7:131488390 T C 0.930392 -8.7971e-06
7:131490537 G A 0.074082 -5.4567e-06
7:131492300 G T 0.201191 -1.0440e-05
7:131498003 T C 1.022874 7.0015e-06
7:131500051 A G 0.045068 -3.2597e-05
7:131501440 G A 0.024407 -5.2705e-06
7:131503061 G A 0.513213 -1.4220e-05
7:131505231 T C 0.064682 6.0834e-05
7:131518955 T C 0.707054 2.5648e-05
7:131519883 T C 0.026440 6.1985e-06
7:131520867 G A 0.059650 -5.8793e-06
7:131523692 C T 1.950369 -1.2314e-05
7:131525193 C T 0.386403 -1.5052e-05
7:131528702 A G 0.079801 -2.2001e-05
7:131529852 A G 0.174594 -1.4211e-05
7:131531466 A G 0.034304 1.0714e-06
7:131538410 C A 0.191913 2.2089e-05
7:131541811 G A 0.102491 -3.0394e-05
7:131542122 A G 0.068938 7.1830e-06
7:131549715 T C 0.158262 -2.2828e-05
7:131550917 G T 0.044888 -9.0247e-06
7:131563330 A G 0.061431 2.2524e-05
7:131574559 G A 1.473293 5.7609e-06
7:131576076 G A 0.076911 4.1913e-06
7:131582613 A C 0.151132 1.0069e-05
7:131596335 A C 0.080484 3.8968e-05
7:131605755 G C 1.795949 -1.0245e-05
7:131606200 A G 0.106282 -3.2063e-05
7:131613963 A C 1.859819 1.4142e-05
7:131616506 G A 0.024411 -1.3411e-05
7:131619693 G T 0.193708 2.7022e-05
7:131621079 T C 0.042042 1.0282e-05
7:131625606 A G 0.828105 -3.8313e-05
7:131627573 C T 1.629678 -1.0866e-05
7:131629932 T C 1.190723 -1.5965e-05
7:131632308 A G 0.197700 2.8087e-06
7:131634161 T C 1.831824 6.8359e-06
7:131634425 T C 1.718039 1.7603e-05
7:131634654 G A 1.735555 -2.0565e-05
7:131634774 C A 0.754849 1.1903e-05
7:131642055 A G 0.026916 -3.0506e-05
7:131643432 G A 0.705467 2.0290e-05
7:131647414 A C 0.438339 -5.6309e-06
7:131649864 A G 0.110967 1.2452e-05
7:131650666 A G 0.069346 5.4254e-07
7:131658569 A G 0.091805 -1.9068e-05
7:131661602 A G 0.552107 -6.5816e-07
7:131670752 G A 0.116716 -4.8106e-06
7:131672310 T C 0.434508 -1.7042e-05
7:131675927 T C 0.082415 5.5323e-06
7:131676482 G A 0.111905 1.0243e-05
7:131679290 C A 0.111694 -4.5370e-05
7:131682571 T C 0.082911 -1.7973e-05
7:131685534 T C 1.665029 -1.0556e-05
7:131709886 C T 0.312087 -8.5127e-06
7:131710108 A C 0.065256 1.8542e-05
7:131711015 A C 0.028790 5.4394e-07
7:131711504 A G 0.266475 -3.0156e-05
7:131713409 C T 0.021626 -4.9775e-06
7:131714855 A C 0.846682 9.1635e-06
7:131721534 G A 0.080331 9.0096e-08
7:131730348 T C 0.161009 1.3360e-05
7:131730431 G A 0.064325 2.9819e-05
7:131736352 T C 0.199736 6.9788e-06
7:131740935 T G 1.822533 5.0882e-06
7:131749933 C T 0.028983 9.6285e-06
7:131753415 C G 0.075500 -1.5804e-05
7:131755089 T G 0.072175 1.7100e-05
7:131761825 A G 0.374065 1.6198e-06
7:131763875 C T 0.131311 8.8744e-06
7:131764814 C T 0.360490 -3.0604e-06
7:131767929 G A 0.025281 -9.9751e-06
7:131775809 T C 0.049583 -3.1999e-06
7:131777699 A G 0.160475 2.9966e-06
7:131782310 A G 0.058868 7.0540e-06
7:131783961 T C 0.200097 1.0647e-05
7:131784654 C A 0.246205 -1.1328e-05
7:131795821 T G 0.024693 8.0167e-06
7:131797537 T G 0.063250 2.3042e-05
7:131798780 A G 0.047618 -9.9635e-06
7:131802892 T C 0.027542 -2.9070e-06
7:131804033 G A 0.059694 1.6287e-05
7:131808274 T C 1.729813 9.7656e-06
7:131812515 C G 0.053976 -1.9435e-05
7:131813462 A G 1.448923 1.0402e-06
7:131815310 G A 1.715316 9.2784e-06
7:131816243 C T 1.539103 1.7626e-06
7:131817850 C T 0.195055 9.1412e-06
7:131820171 T C 0.195755 1.1308e-05
7:131822344 A G 0.135854 1.8009e-06
7:131822719 G A 1.262245 2.3773e-05
7:131827919 C T 0.063118 -1.0176e-05
7:131831552 T C 0.117841 -4.5795e-06
7:131847544 A G 0.051664 9.6819e-06
7:131848018 T C 0.039764 1.8012e-05
7:131848396 G A 1.853573 6.7975e-06
7:131849576 A G 0.148514 1.3043e-05
7:131851873 T A 1.110185 1.7630e-06
7:131852168 G C 0.152448 1.9504e-07
7:131852771 A G 0.033226 1.3165e-05
7:131853832 A G 0.149398 -1.5441e-06
7:131854349 G A 0.470185 -1.1816e-05
7:131855967 C T 0.295795 -1.4374e-05
7:131857841 G A 0.071049 -2.6857e-06
7:131857897 C T 0.077621 1.5040e-05
7:131858414 G A 0.048128 4.3603e-07
7:131859678 T G 0.054700 4.5204e-06
7:131862283 T C 0.056604 3.0821e-06
7:131862530 T G 0.506659 -1.1555e-05
7:131862995 T C 0.058460 1.5995e-05
7:131866833 G A 0.167142 -3.2368e-05
7:131866972 G A 0.497608 7.9404e-06
7:131867514 A G 0.055499 -8.6416e-06
7:131868216 A G 0.041321 1.7918e-05
7:131870544 T C 0.220533 1.2821e-05
7:131874499 C T 0.700557 -1.9704e-05
7:131880252 A G 1.083595 -1.3038e-05
7:131883311 T C 0.032179 1.2396e-05
7:131886839 T C 0.527863 -5.1486e-06
7:131887315 T C 0.022568 -9.4544e-06
7:131887841 T C 0.091159 -1.7596e-05
7:131893898 A G 0.278112 2.7553e-06
7:131894868 T G 0.194789 -8.1686e-05
7:131896451 T C 0.248853 -8.1576e-05
7:131900620 C A 0.042086 8.3254e-06
7:131901149 T C 0.730295 -5.6292e-05
7:131902362 C T 0.854335 -2.0171e-05
7:131903444 C T 0.268681 -6.5440e-05
7:131904331 A G 0.041699 2.0598e-06
7:131906373 T C 0.020399 -9.9932e-06
7:131906729 T G 0.339312 -1.9372e-06
7:131906942 T C 0.292194 -1.0908e-05
7:131913395 C T 0.116471 -1.0901e-05
7:131922417 G A 0.048050 -5.9049e-07
7:131925348 A C 1.247718 -1.8852e-05
7:131929063 A G 0.456351 -1.5772e-05
7:131938840 G T 0.336477 -2.5128e-05
7:131939182 C T 0.501630 -6.8498e-06
7:131940826 A G 0.040434 6.6628e-06
7:131949297 T C 0.264051 3.4472e-05
7:131965909 C T 1.079314 -2.7358e-05
7:131967472 C T 0.208389 -3.3681e-05
7:131970572 C T 0.595372 -3.8446e-05
7:131970710 T C 0.077553 1.7621e-05
7:131971204 A G 0.068462 2.1124e-05
7:131976265 G T 0.209072 4.8963e-05
7:131985878 T C 0.797037 2.1806e-06
7:131991833 T C 0.083163 -2.6764e-06
7:131997968 C T 0.397436 -7.1009e-06
7:131998202 T G 0.451622 1.4949e-05
7:132005405 G A 0.472742 -2.7605e-05
7:132014616 C T 0.828884 -2.2467e-05
7:132014658 C T 1.937719 1.0277e-05
7:132020314 T C 0.177522 -1.4210e-05
7:132032495 A G 0.924728 -2.1018e-05
7:132037489 T C 0.054166 -1.4084e-05
7:132042198 G A 0.773769 -2.3130e-05
7:132046914 G T 0.627580 -7.5934e-05
7:132047278 A G 0.106547 2.1825e-05
7:132056978 C A 0.087722 5.4447e-06
7:132061821 T C 0.084945 -1.5585e-06
7:132068988 T G 0.029915 -5.5622e-06
7:132070054 C T 1.186031 6.2865e-05
7:132070086 A C 0.170069 -4.9095e-05
7:132078363 G A 0.065634 -1.0444e-05
7:132079027 A G 0.094355 -2.5765e-05
7:132084746 T G 0.139886 -4.4498e-05
7:132085373 G A 0.104432 -9.3286e-06
7:132097252 G C 0.088956 9.2173e-06
7:132098541 C T 0.042749 -3.1804e-05
7:132100693 T C 0.112623 -6.4940e-06
7:132102731 G A 0.149817 5.4706e-06
7:132107484 T C 0.046159 1.6082e-05
7:132109046 T C 0.034529 -1.5406e-05
7:132115820 G A 0.092812 -1.7594e-05
7:132116660 T C 0.052136 -1.5878e-05
7:132118492 T C 0.057998 5.5319e-06
7:132130033 C T 1.793709 7.8708e-07
7:132132201 T C 0.106479 -1.8753e-06
7:132134851 G T 1.821091 -4.0974e-06
7:132139831 G T 0.126919 -2.1426e-06
7:132144737 G A 1.881336 1.2078e-05
7:132146080 G T 0.118011 -6.0995e-05
7:132152409 A G 0.092897 1.0826e-05
7:132154450 T C 1.800424 1.8724e-06
7:132158912 G A 0.051681 -1.2157e-06
7:132159238 C A 0.026546 -1.1867e-05
7:132166048 T C 0.050175 -9.7386e-06
7:132170543 C T 0.045367 -8.1611e-06
7:132171924 G T 1.683310 1.7119e-05
7:132174173 T C 0.024013 1.4308e-05
7:132176842 T C 0.093165 1.8932e-05
7:132177164 C G 0.209796 -7.4134e-06
7:132182502 A C 0.061826 -1.3298e-05
7:132182674 G C 1.875206 -9.4828e-06
7:132184908 G A 0.061166 4.1563e-07
7:132189689 A G 0.887462 -1.2001e-05
7:132192042 T G 0.433671 1.7317e-06
7:132192949 C T 0.745248 3.4763e-05
7:132195696 C A 0.051708 1.6733e-06
7:132197784 T C 0.148950 -6.5443e-06
7:132202030 T C 0.051409 1.5437e-05
7:132202737 C T 0.020878 -1.4619e-05
7:132206143 T G 0.113109 -3.2172e-06
7:132207112 T C 0.652531 2.8347e-05
7:132212267 T C 0.087732 6.2853e-06
7:132218106 A G 0.035923 6.6626e-06
7:132221202 C G 0.088854 -2.0843e-06
7:132224606 C A 0.297743 -1.7811e-05
7:132227991 A G 0.026175 -6.3347e-06
7:132231480 G A 0.037860 -2.6483e-05
7:132239288 A G 0.027277 1.4346e-07
7:132241846 T C 1.138954 2.6701e-06
7:132254918 A G 0.031146 1.5587e-05
7:132256142 A G 0.219074 -1.2689e-05
7:132256208 A G 0.070142 1.7518e-05
7:132258791 A G 0.094950 4.2809e-07
7:132270146 A G 0.052184 -1.2453e-05
7:132285053 A G 0.044470 8.4022e-06
7:132294607 T C 1.658603 1.9616e-05
7:132304933 G C 0.999680 2.3794e-05
7:132313468 T C 0.316034 -1.2488e-06
7:132322563 G A 0.823053 1.1271e-05
7:132325596 T C 1.118742 2.4712e-06
7:132330505 C T 0.060853 2.6404e-05
7:132337275 C A 1.334413 -3.5279e-06
7:132337745 A G 0.073130 -2.7163e-06
7:132342529 G T 1.672488 1.6118e-05
7:132352350 T C 0.044463 -4.0830e-06
7:132354507 T C 0.045534 1.7024e-06
7:132356042 T G 0.061234 -4.4206e-06
7:132363387 T G 0.312036 -3.6620e-06
7:132367123 G A 0.049930 1.3857e-05
7:132367380 A G 0.109274 7.1524e-06
7:132371110 A G 0.613678 -1.6608e-05
7:132371626 C G 0.656343 6.5432e-07
7:132373271 T G 0.968630 -1.8188e-06
7:132376597 G A 1.668446 -3.8637e-06
7:132378954 C T 0.666012 7.1986e-06
7:132389922 A G 0.104667 -2.3290e-05
7:132390100 T C 0.050300 2.8025e-05
7:132396099 G A 0.061870 2.1790e-05
7:132403324 T C 0.364396 7.8292e-07
7:132405157 A G 1.055050 -1.2542e-05
7:132409939 A G 0.027613 3.0788e-05
7:132417677 T C 0.094338 1.0235e-05
7:132422248 C T 0.079240 9.2377e-06
7:132430137 A C 1.974314 2.7935e-06
7:132432591 C A 0.889999 1.7871e-05
7:132435159 C T 0.072586 8.1632e-07
7:132436782 A G 0.065287 3.7328e-06
7:132440525 T C 0.811385 4.5666e-05
7:132443178 G T 0.069537 1.6897e-05
7:132451426 G T 0.046489 -2.6776e-05
7:132452427 G A 0.055631 -1.4130e-06
7:132458011 T C 0.044038 -2.5268e-06
7:132460342 C T 0.259417 1.3956e-05
7:132463710 G A 0.536978 1.5225e-05
7:132465146 T G 0.351695 2.3305e-05
7:132476411 G A 0.317686 4.2151e-05
7:132481248 A G 0.033590 2.9281e-05
7:132483669 A C 1.208028 2.3212e-06
7:132487545 C T 0.028089 -2.9362e-06
7:132489250 C A 0.917378 -2.3835e-06
7:132495477 C T 0.060207 -1.1350e-05
7:132512745 C T 0.578075 -3.6034e-05
7:132515566 A G 0.040420 1.5414e-05
7:132521183 C T 0.130601 -1.2513e-05
7:132522698 C A 0.622749 -4.6198e-05
7:132523985 C A 0.072494 1.0073e-05
7:132527441 A G 0.033373 -2.2768e-05
7:132546331 T G 0.039489 2.4979e-05
7:132559983 A G 0.090371 1.7198e-05
7:132568586 A G 0.152696 -1.9866e-05
7:132568711 A G 0.030571 -5.6319e-07
7:132574047 G A 0.099520 -3.6771e-05
7:132574856 A C 0.033084 -2.5568e-05
7:132575116 A C 0.060602 -1.2367e-05
7:132605871 C A 0.075894 1.5397e-05
7:132613757 A T 0.024958 9.0805e-06
7:132618755 G A 0.494620 7.1808e-05
7:132636948 G A 0.033104 -2.1078e-05
7:132645047 A G 0.109301 -1.3938e-05
7:132658084 A C 0.316758 7.4642e-05
7:132677793 T C 0.855956 -1.7678e-06
7:132688560 T C 0.035049 -7.7302e-06
7:132692532 T C 0.628971 2.2165e-04
7:132708865 A G 0.156388 -2.0708e-05
7:132712123 G A 0.324928 5.4236e-05
7:132716502 C T 0.644270 8.2749e-05
7:132717725 G A 0.094236 -2.8592e-05
7:132739501 C T 0.054139 8.3640e-06
7:132757929 T C 0.026202 8.0441e-06
7:132770429 C T 1.317785 1.6331e-05
7:132780371 T C 0.054193 -6.8677e-06
7:132786197 C T 0.102661 -1.3309e-06
7:132789269 T C 0.030425 -5.6004e-06
7:132792838 A G 0.039118 -5.3665e-06
7:132795695 C A 0.042311 1.3800e-05
7:132796735 C T 0.659613 -3.7035e-05
7:132798968 T C 0.075578 1.6095e-05
7:132800556 A G 1.332792 1.1795e-05
7:132801582 G A 0.095362 -5.8832e-06
7:132803279 A G 1.828108 -5.3274e-06
7:132805055 C T 0.739842 -1.3624e-05
7:132805848 A C 0.578796 3.6411e-06
7:132811790 C T 0.072110 -8.1889e-06
7:132813905 G A 0.883005 -4.3532e-06
7:132816251 T C 0.033281 -4.4089e-07
7:132818892 A G 0.031965 2.0791e-05
7:132820026 T G 1.713929 -1.8120e-05
7:132835517 C T 0.314711 -9.9108e-06
7:132837210 A G 0.381307 6.1050e-06
7:132842551 T C 0.033750 1.7817e-05
7:132842858 G A 0.041162 -1.0071e-06
7:132856555 T C 0.051103 5.0063e-08
7:132863713 G A 0.049202 1.8310e-05
7:132864911 A G 0.082537 4.2437e-06
7:132871159 G A 0.053115 3.3503e-06
7:132883293 T C 1.016856 2.0478e-05
7:132883625 A G 0.047659 4.1393e-06
7:132883982 A G 0.028576 1.1127e-05
7:132891831 T C 0.461206 2.8978e-05
7:132899601 G T 0.198859 4.2166e-05
7:132913887 A G 0.106911 3.2328e-06
7:132915965 T C 0.461927 -9.9193e-06
7:132920099 A G 0.103178 6.5277e-07
7:132920319 C T 0.033145 2.7058e-07
7:132924778 A G 0.112028 -2.1564e-05
7:132929546 G A 0.050035 1.2894e-05
7:132932589 G A 0.070339 2.5659e-05
7:132939487 T C 0.191305 -1.2075e-05
7:132948884 C T 0.701156 -6.1370e-07
7:132954533 C T 1.609938 5.3588e-06
7:132956303 T G 0.087477 1.1853e-06
7:132956482 A G 0.046465 -1.0254e-05
7:132958235 T C 0.049189 1.8319e-05
7:132966299 C T 0.155814 -3.4896e-05
7:132969704 T C 0.024190 1.1953e-05
7:132972705 A G 0.040196 1.3045e-05
7:132973522 A G 0.496714 1.4074e-05
7:132980371 A C 0.065725 2.1724e-05
7:132997939 A G 0.028392 3.9948e-06
7:132999020 A G 0.090354 -2.1040e-05
7:133030562 C A 0.041723 1.5937e-05
7:133033386 A G 0.026553 5.7154e-07
7:133038502 T C 0.102800 1.8399e-05
7:133040106 G A 0.072790 2.1470e-05
7:133060536 C T 0.407955 -3.9050e-06
7:133081810 G A 0.660266 -1.1627e-05
7:133092323 A G 0.109937 -4.5050e-06
7:133096654 G T 0.044939 -2.2996e-06
7:133112200 A G 0.231732 2.9788e-06
7:133112480 A G 0.033288 1.2848e-05
7:133113940 G A 0.027345 -2.2299e-05
7:133121695 G A 1.601279 9.7913e-06
7:133161878 T C 0.939208 1.5717e-05
7:133168580 A G 0.035600 2.1946e-05
7:133171369 A G 0.022915 1.6093e-05
7:133175336 T C 0.087919 1.7316e-05
7:133192419 G C 0.060350 -2.4214e-05
7:133210343 C T 0.173564 2.1281e-05
7:133221808 A G 0.106935 -1.6157e-05
7:133228934 A G 0.022160 1.2912e-05
7:133236156 T C 0.116590 -1.1723e-05
7:133241533 A G 0.059347 -6.6691e-06
7:133255385 T C 0.061571 -4.0910e-06
7:133259399 A G 0.397160 -3.4729e-06
7:133260685 C T 1.352188 1.4615e-05
7:133261882 T C 0.035528 9.4675e-06
7:133268061 A G 0.231725 8.2938e-06
7:133278345 C T 0.029225 8.2539e-06
7:133279241 C T 0.296672 -5.9530e-06
7:133284631 G T 0.046618 -9.8433e-06
7:133299334 G A 0.045952 1.2343e-05
7:133302253 G A 0.042212 6.0725e-06
7:133339090 T C 0.055750 1.2863e-05
7:133342461 T G 0.061292 -7.9558e-06
7:133344573 C T 0.167332 1.9247e-05
7:133347066 G A 0.893072 -1.7895e-07
7:133352239 G A 0.239375 -1.2064e-05
7:133370440 A G 0.024027 1.1959e-05
7:133371220 G T 0.078621 1.1481e-06
7:133376813 A G 0.073429 -1.9978e-05
7:133390479 A G 0.026651 7.4976e-06
7:133390510 A G 0.888329 6.3105e-06
7:133415222 T C 0.042879 -1.0180e-06
7:133416402 T C 0.023806 6.6743e-06
7:133509755 T C 0.059908 -1.3516e-06
7:133511635 A G 0.256802 -4.8731e-06
7:133523197 A C 0.120129 -8.6887e-06
7:133533374 G A 0.055145 -8.5002e-06
7:133544831 C A 0.065385 9.8889e-06
7:133546676 A G 0.043018 -8.3716e-07
7:133568779 T G 0.031074 6.2577e-06
7:133584271 G A 1.058290 -6.1437e-06
7:133585050 T G 0.271989 8.6912e-07
7:133589386 G A 0.048940 -6.1207e-06
7:133595233 G A 0.366827 9.0938e-06
7:133602230 A G 0.076693 -1.3000e-05
7:133603873 T C 0.025002 2.0833e-05
7:133614421 A C 0.785281 -5.5436e-06
7:133632983 T C 0.171042 -7.8939e-07
7:133644598 G A 1.294275 -3.1765e-06
7:133644630 G A 0.033583 7.9434e-06
7:133648442 A G 0.020889 -9.7534e-06
7:133681101 C T 0.585735 1.6434e-05
7:133693897 T C 0.294880 -1.0740e-05
7:133702097 G A 1.564428 -1.4643e-05
7:133710614 T C 0.029558 1.3850e-05
7:133711298 T C 0.031163 1.5135e-05
7:133719118 C T 0.391731 2.0807e-05
7:133731366 A G 0.105316 -1.2297e-05
7:133734615 A G 0.055550 -1.3217e-05
7:133735533 G A 0.418943 -1.8635e-05
7:133737030 T G 0.699272 -2.1697e-05
7:133738298 G A 0.267814 7.7082e-09
7:133748475 A G 1.161196 -5.6524e-05
7:133754794 C A 0.072909 -2.1117e-05
7:133755218 G C 0.060796 1.6266e-06
7:133760551 C T 0.204761 -1.0308e-05
7:133760614 G A 0.307987 1.1367e-05
7:133771130 T C 0.492264 -1.2596e-05
7:133805771 T C 0.068088 1.2502e-05
7:133819190 G A 0.195983 -1.1107e-05
7:133825945 C T 0.748896 4.1236e-05
7:133827457 C T 1.163151 -3.0063e-05
7:133829684 T C 0.037993 2.7935e-06
7:133829889 A G 0.651086 3.9562e-05
7:133840652 C T 0.807529 -3.2000e-05
7:133844990 G A 0.366888 2.2879e-06
7:133846880 A G 0.030653 1.6687e-05
7:133849674 T C 0.024135 -5.7188e-06
7:133851463 G A 0.186174 -1.0782e-05
7:133860067 G A 0.114635 -6.0820e-06
7:133863972 T C 0.021133 2.9397e-05
7:133884300 A G 0.037354 -2.9897e-06
7:133888691 T C 0.073637 -1.4376e-05
7:133895000 T C 0.045388 4.0079e-06
7:133904083 A G 0.043800 2.8322e-05
7:133906669 T C 0.171433 -1.1564e-05
7:133914910 G A 0.091557 -1.7774e-07
7:133931338 C T 0.968266 9.2336e-06
7:133957122 G A 0.063318 2.5269e-06
7:133957738 T C 0.051191 3.8789e-05
7:133967171 G A 0.021871 -1.9082e-05
7:133987902 A G 0.956112 5.6965e-06
7:133988166 G C 0.122261 1.6250e-05
7:134005477 C G 0.052435 6.5612e-06
7:134007752 T C 0.031744 -4.4548e-06
7:134012822 A T 0.050246 -2.1243e-05
7:134014668 A G 0.038527 -5.1429e-06
7:134019673 G A 0.982593 2.3021e-07
7:134020510 C G 0.181493 -1.1377e-05
7:134022507 A G 0.126205 1.9798e-06
7:134036183 T C 0.671492 1.4311e-05
7:134036313 G A 0.476217 -2.8587e-05
7:134038218 A G 1.166095 -1.1416e-05
7:134043098 G A 0.679917 -9.7557e-06
7:134050832 A G 1.548493 -2.1668e-05
7:134056838 T C 0.140878 3.6350e-06
7:134057762 T G 0.072311 -1.8675e-06
7:134065967 T C 1.824756 -8.2105e-06
7:134068158 T G 0.021018 2.5550e-06
7:134092668 C T 0.310873 1.8842e-05
7:134093813 A G 1.033818 -4.3004e-05
7:134103265 C T 0.536472 -2.0759e-05
7:134103923 T C 0.555650 -8.1760e-06
7:134110289 G A 0.022745 2.0145e-07
7:134112373 G A 0.326618 -2.2131e-05
7:134116852 G A 0.608878 -5.6981e-06
7:134117634 C T 0.110569 -1.7376e-05
7:134121100 C T 0.503510 -2.4134e-05
7:134125384 C T 0.420306 9.0520e-06
7:134129323 G A 1.412653 -1.4095e-05
7:134135621 C T 0.026570 -2.5772e-05
7:134136177 A G 0.083163 4.1500e-06
7:134142068 C A 0.217976 5.9205e-06
7:134144179 T C 0.054713 8.8290e-06
7:134144226 A G 0.020831 -8.7756e-06
7:134144862 T C 0.023901 -1.7376e-06
7:134164744 T C 0.027182 -1.1583e-05
7:134167218 C T 0.023673 1.3805e-06
7:134168009 G C 0.041794 -6.1432e-06
7:134171722 G A 0.546763 1.0347e-05
7:134178291 C T 0.905159 -1.1079e-05
7:134179172 T C 0.580819 -1.4732e-05
7:134195639 G C 0.058178 -2.4521e-05
7:134196497 G A 0.068925 -7.6733e-06
7:134197756 G C 0.066698 3.8455e-06
7:134202873 C T 0.034539 -6.4865e-06
7:134207688 A G 0.799353 9.3766e-06
7:134219608 G A 0.074976 -6.2854e-06
7:134225827 G A 1.837237 -1.2280e-05
7:134230631 C G 0.073797 1.3741e-05
7:134235271 T C 0.150939 7.8922e-06
7:134250322 C A 1.043783 -1.9852e-05
7:134250354 G T 0.073120 2.9100e-06
7:134260595 T C 0.033532 6.0369e-06
7:134262710 G C 0.081297 8.6727e-06
7:134269597 T G 0.692027 -3.6094e-05
7:134286674 G A 0.064474 -1.5355e-05
7:134287590 A G 0.050260 -1.7705e-05
7:134288832 G T 0.030377 2.3978e-05
7:134295430 T C 0.020583 8.0250e-06
7:134299245 A G 0.157674 3.6701e-06
7:134306672 A G 0.668143 1.1357e-04
7:134307114 G A 0.781330 -2.9080e-05
7:134314731 C T 0.199763 2.9799e-05
7:134314877 C T 0.020491 1.8966e-05
7:134317908 C A 0.385924 -1.6779e-06
7:134321513 C T 0.904550 -2.8637e-05
7:134322933 T C 0.068632 -2.3016e-05
7:134326605 C T 0.022221 3.3970e-06
7:134329068 A G 0.041107 1.1902e-05
7:134344756 G A 0.987764 -3.2021e-05
7:134350922 A G 0.067463 -2.1951e-05
7:134352596 A C 1.192600 -9.7532e-06
7:134357189 G A 1.149436 -8.0803e-06
7:134373997 T C 0.642403 -9.7885e-06
7:134375847 A G 0.104915 -3.2867e-05
7:134377995 A G 0.033039 -6.5581e-06
7:134379121 C A 0.148151 -7.3791e-06
7:134382784 T C 0.703117 -1.1929e-05
7:134391874 G A 0.419851 2.5600e-05
7:134394665 A G 0.030833 1.9444e-06
7:134397348 C A 0.335525 1.0001e-05
7:134398435 C T 0.608939 -5.0635e-05
7:134405310 T C 0.631422 2.6909e-05
7:134412209 G A 1.199233 -1.0945e-05
7:134416326 A G 0.825151 -1.9100e-05
7:134416604 G A 1.172446 -1.3822e-05
7:134423737 C A 0.306990 -1.7908e-05
7:134423809 C G 0.252964 2.0771e-05
7:134425606 C A 0.123019 2.4250e-05
7:134429656 G A 0.206485 1.8792e-05
7:134437308 C T 0.349468 5.6053e-06
7:134444972 C T 0.029738 5.1201e-06
7:134448171 T G 0.100934 7.8304e-06
7:134458410 C T 0.864942 -1.9853e-05
7:134463095 C T 0.025550 -1.3364e-05
7:134465617 C A 0.306559 1.1492e-05
7:134465675 A G 0.067704 2.2640e-05
7:134467452 T C 0.250577 9.4590e-06
7:134469019 T C 1.927971 1.2287e-05
7:134470632 T C 1.082232 1.7147e-05
7:134474200 A G 0.208515 1.6373e-05
7:134474713 G A 0.643124 -2.1430e-05
7:134480907 T C 0.057035 -5.8322e-05
7:134483840 C T 0.065134 2.5577e-05
7:134494183 C T 0.070533 -1.0995e-05
7:134497231 T C 0.357036 -3.2571e-06
7:134497314 A G 1.244332 9.1032e-06
7:134510971 T C 0.152778 -1.0661e-05
7:134511160 C T 0.038282 -3.5876e-06
7:134512949 T C 0.109352 -3.3446e-07
7:134514731 A G 0.205319 6.9794e-06
7:134524808 A G 0.030398 5.6836e-06
7:134526525 C T 0.316217 7.6620e-05
7:134529667 C T 0.084703 -5.2982e-06
7:134531742 G A 0.230236 -3.2426e-05
7:134532798 T C 0.054241 2.3274e-05
7:134537260 C T 1.437901 2.0357e-05
7:134541503 A C 0.151428 3.1302e-06
7:134543908 A G 1.935312 4.2338e-06
7:134544847 A G 0.059884 5.0198e-05
7:134551482 T C 0.380148 6.3314e-05
7:134566629 T G 0.093159 8.5568e-06
7:134571992 A G 0.095943 -4.4765e-06
7:134572981 T C 0.224721 -1.6707e-05
7:134592554 G C 0.727093 -1.7300e-05
7:134594831 C T 0.060826 5.8890e-06
7:134607826 A G 0.140753 3.4431e-05
7:134612018 C T 0.954697 -2.2809e-05
7:134618710 G A 0.956958 -1.9905e-05
7:134626035 G A 0.021626 -7.9459e-06
7:134630256 G A 0.045694 -6.5464e-06
7:134631918 A G 0.268304 2.8410e-05
7:134632314 A G 0.023160 4.8290e-06
7:134635040 T C 0.348329 8.4227e-07
7:134639161 A G 0.084989 -9.3493e-06
7:134644454 A G 0.615823 -4.1724e-06
7:134654865 C T 1.898954 -1.2955e-05
7:134660188 C T 1.278765 3.4785e-05
7:134660420 T C 0.069407 -1.5893e-05
7:134666777 G T 0.061081 4.6848e-05
7:134667121 T C 0.043851 -4.2240e-06
7:134671252 T C 0.040682 -7.9730e-06
7:134678253 A T 0.543907 2.3955e-05
7:134678327 T C 0.022126 -2.7653e-06
7:134701383 A G 0.736449 1.1647e-05
7:134702052 G C 0.042205 -5.6568e-06
7:134708956 T C 0.299613 3.5652e-05
7:134709932 C A 0.081912 -3.4462e-05
7:134730252 T C 0.031533 -2.4032e-07
7:134758289 C T 1.023863 7.7378e-06
7:134760892 G A 0.057661 1.7316e-05
7:134761803 A C 0.034036 6.8857e-06
7:134785741 C T 0.205189 9.8774e-07
7:134788288 A G 0.070747 -4.1477e-06
7:134789115 G A 0.048913 3.2185e-05
7:134802683 C A 0.975215 -7.7751e-06
7:134814092 C T 0.024866 -2.1691e-05
7:134817203 A G 0.100689 -3.2332e-05
7:134842116 A G 0.266230 4.7621e-06
7:134846009 A C 0.169750 -1.4139e-05
7:134853085 C A 1.001968 2.1232e-05
7:134853888 A G 0.567757 2.5361e-05
7:134860447 G A 0.021021 9.2739e-06
7:134873925 C T 0.180568 2.4082e-05
7:134873964 C G 1.289423 -5.6679e-05
7:134879261 A G 0.073956 3.5767e-05
7:134880085 G A 0.022673 1.7057e-06
7:134889141 A G 1.465745 -3.1129e-05
7:134893192 A G 0.069115 -2.1869e-06
7:134913919 T A 0.054625 -2.3692e-05
7:134922196 T C 1.069227 -2.3904e-05
7:134922834 G T 0.046428 -9.2176e-06
7:134933768 A C 0.627430 -6.3875e-06
7:134941141 C T 0.622694 5.9396e-06
7:134944039 C T 0.967579 3.3305e-05
7:134944518 T C 0.033968 -2.3039e-05
7:134945282 T C 0.136139 3.3372e-05
7:134945413 A G 0.097419 -3.4584e-05
7:134945438 A G 0.054142 1.7969e-05
7:134946179 C T 1.017492 1.0173e-05
7:134960375 T C 0.646735 -3.4020e-05
7:134961821 G A 0.548371 -1.5009e-05
7:134964443 G T 0.580700 -1.2710e-05
7:134965823 C T 0.199077 2.3764e-06
7:134969692 T C 0.169287 -2.0945e-05
7:134971410 C T 0.304930 -5.0932e-06
7:134971976 C T 0.053547 -1.4006e-05
7:134972639 C T 0.106411 7.8858e-07
7:134977704 G A 0.137666 -2.9326e-05
7:134983450 A G 0.225503 2.9724e-05
7:134985719 C A 0.624765 -1.0735e-05
7:134995224 A G 0.084887 -1.2039e-05
7:134998476 G A 0.023670 -2.6687e-05
7:134998591 A G 0.367602 2.0069e-05
7:135002861 G A 0.063230 3.5663e-07
7:135003130 C T 0.703631 -9.6000e-06
7:135004947 A G 0.397565 -1.7160e-05
7:135005482 G A 0.333727 1.5085e-05
7:135015266 T C 1.700520 2.9402e-06
7:135016218 G A 0.025342 6.7727e-06
7:135018698 T C 0.194721 1.3510e-05
7:135027176 G T 0.581234 -1.7204e-05
7:135031484 C T 1.743031 -1.3647e-05
7:135032272 G T 0.286333 1.6978e-05
7:135033584 C G 0.039265 5.6554e-06
7:135034844 A C 0.112837 -3.2713e-05
7:135048804 T C 0.493178 -1.7885e-05
7:135051606 C T 0.020651 -1.2734e-05
7:135053407 T C 0.063869 -1.8230e-05
7:135053638 T C 1.468098 3.3543e-06
7:135058216 A G 0.115557 5.3926e-06
7:135075737 A G 0.093998 1.8461e-05
7:135080323 G T 0.058715 -1.2191e-05
7:135082953 C G 0.212798 -3.4129e-06
7:135083225 T C 0.379770 -1.5675e-06
7:135084601 T C 0.177505 3.7117e-05
7:135095260 T C 0.035283 -1.1498e-05
7:135103660 G T 0.621556 -2.9355e-05
7:135106456 A T 0.131964 4.2588e-06
7:135117830 G T 0.089735 -9.5435e-06
7:135123060 C G 0.062400 -1.6711e-05
7:135131349 C G 1.204159 3.3723e-06
7:135134802 C A 0.196197 -7.6849e-06
7:135137793 A G 0.030833 5.3298e-06
7:135178604 A G 0.043015 -1.9682e-06
7:135194613 G A 0.413826 -1.5368e-05
7:135197965 T A 1.965424 6.2693e-06
7:135206180 C T 0.054917 -6.4664e-06
7:135208796 C T 0.086716 5.4296e-06
7:135211446 G A 0.277041 2.3661e-05
7:135214366 C T 0.020079 -1.4021e-05
7:135223456 C T 0.256064 -5.2900e-06
7:135237096 A C 0.738788 2.5322e-05
7:135240951 C T 0.108784 -7.1649e-06
7:135242122 A T 0.508457 -1.6520e-05
7:135242747 C T 0.045979 6.3271e-07
7:135246305 G A 0.415924 -1.4063e-05
7:135250038 C T 0.027032 6.9266e-06
7:135258678 A C 0.028375 6.2246e-06
7:135269655 C T 0.076822 -2.0938e-06
7:135269656 A G 0.077166 2.7041e-06
7:135271762 G T 0.408254 7.0533e-06
7:135279315 C A 0.962323 1.5180e-05
7:135279957 A G 0.061357 -9.6981e-06
7:135293128 G A 1.665984 3.1436e-06
7:135308455 G C 0.302754 -4.7164e-06
7:135310860 A G 0.647296 2.6368e-06
7:135327853 A G 0.262874 -1.5582e-06
7:135329186 T G 0.037758 4.6921e-06
7:135329690 C T 0.375711 1.4587e-06
7:135343455 A G 0.076486 -2.1235e-06
7:135354599 G A 0.076350 -1.7617e-06
7:135358202 G A 0.253385 -2.1076e-06
7:135358888 T C 0.029201 -2.5692e-06
7:135360958 G A 1.913267 3.3929e-05
7:135361514 G A 0.602500 8.6348e-06
7:135365790 T C 0.039785 2.5366e-06
7:135365946 A C 0.266951 2.9231e-06
7:135366195 T C 0.040471 -7.6141e-06
7:135376041 A G 0.076408 -5.9701e-06
7:135376654 C T 0.136462 4.2355e-06
7:135379820 A G 0.631384 1.0420e-05
7:135387495 G A 1.247262 4.4711e-07
7:135402307 T G 0.089725 3.7405e-06
7:135404133 C T 0.062689 -6.8906e-06
7:135407474 A G 0.070638 4.9572e-06
7:135414247 A G 0.042314 -1.3683e-07
7:135422497 G A 0.094974 -1.2722e-05
7:135423424 G A 0.786644 1.8490e-05
7:135425191 T C 0.125450 5.0011e-06
7:135426708 T G 0.258376 -2.3493e-05
7:135429040 T C 0.046703 5.4761e-06
7:135441131 T C 1.123023 1.2034e-05
7:135441556 A G 0.050576 -5.2539e-06
7:135445488 G A 1.951168 2.3067e-05
7:135446029 T C 0.065178 9.7611e-06
7:135447712 A G 0.115941 -1.0137e-05
7:135454233 C T 1.970391 2.3616e-05
7:135456088 C T 1.283273 -2.4667e-06
7:135456420 C T 0.056451 -7.9016e-06
7:135457807 C T 1.965635 1.4427e-05
7:135462228 A G 0.194630 2.5066e-06
7:135462756 C A 0.059827 1.2208e-05
7:135466041 C A 0.276970 -1.2371e-05
7:135466424 C T 0.282756 1.8857e-06
7:135466740 T C 1.532691 -9.1367e-06
7:135467241 T C 0.062186 4.5612e-06
7:135469423 C G 0.162600 1.0970e-05
7:135469462 A G 0.953028 2.7544e-05
7:135476812 T C 0.683273 -2.5607e-05
7:135478642 G T 0.092088 8.1397e-06
7:135481511 T G 0.282705 1.7543e-06
7:135484670 T C 1.265060 5.3270e-06
7:135486160 A C 0.277704 2.2218e-05
7:135488621 G A 0.330446 -2.8609e-05
7:135489648 T C 0.108468 -3.2830e-06
7:135497108 G A 0.035328 2.4748e-06
7:135497224 G A 1.527778 1.4441e-05
7:135512610 G A 0.603091 2.0319e-05
7:135518767 G A 1.022765 5.4202e-07
7:135520687 A C 0.210894 8.0567e-06
7:135530977 G A 0.129883 -1.7261e-05
7:135547543 T C 0.269555 1.7848e-05
7:135555165 T C 0.128972 -1.5805e-05
7:135561155 C T 0.073151 -5.1250e-06
7:135569910 G A 1.028066 -1.3298e-05
7:135570157 G A 0.055067 3.4837e-07
7:135575461 C A 0.118253 2.6622e-05
7:135575744 A G 0.890859 5.8668e-06
7:135579104 T C 0.060564 6.2243e-07
7:135579485 T C 0.048349 -9.8450e-06
7:135579569 T C 0.116240 4.0931e-07
7:135584098 A G 0.796232 1.1284e-05
7:135587745 C T 0.968630 5.7852e-06
7:135589147 A G 1.363159 1.2149e-05
7:135590031 G A 0.992184 -3.9001e-05
7:135600091 C A 1.078002 3.1079e-06
7:135604429 T C 0.119259 2.6272e-05
7:135606714 C T 0.180616 2.9587e-05
7:135615339 C T 0.302282 -1.6509e-05
7:135632137 A C 0.894680 -3.8791e-06
7:135647923 A T 0.401335 4.7211e-06
7:135651123 C T 0.041961 -5.6631e-06
7:135652377 T C 0.199757 -1.6164e-05
7:135652614 A G 0.141749 -2.5669e-05
7:135668263 T C 1.312716 -1.0980e-06
7:135668346 A G 0.032557 -1.4346e-05
7:135678495 C T 0.142779 -2.8727e-05
7:135680562 C T 0.864058 -1.6996e-05
7:135682034 C T 0.348417 -3.1028e-05
7:135686633 T C 0.370842 -1.1267e-05
7:135688476 T A 0.051123 2.2095e-05
7:135691580 A G 0.461638 -2.6463e-05
7:135696077 T C 0.198590 1.1841e-05
7:135697319 C A 0.055312 2.7114e-05
7:135703194 G A 0.037075 1.9743e-06
7:135704126 C T 0.375782 -1.3727e-05
7:135704842 G A 0.197955 4.3487e-06
7:135705154 C T 0.315242 -5.2261e-06
7:135712364 T C 1.919281 -1.4344e-06
7:135715783 C T 0.268776 1.3788e-05
7:135718000 A G 0.119092 -5.9804e-06
7:135718628 T C 0.114288 -9.4411e-06
7:135720705 G A 0.048461 1.8448e-05
7:135723047 A G 0.033781 6.7877e-06
7:135724288 C T 0.036171 -3.6980e-05
7:135726441 A G 0.101678 -5.4474e-06
7:135736873 C T 0.056882 -1.7576e-05
7:135738387 A C 0.023095 -4.3677e-06
7:135739301 T C 0.040125 -2.8741e-06
7:135742322 G A 0.103321 -5.4925e-06
7:135742974 T C 0.414850 -2.2970e-05
7:135744868 G A 0.150935 1.1151e-05
7:135745917 A G 0.039265 1.0037e-05
7:135747307 T C 0.023387 3.5848e-06
7:135748780 A G 0.061506 2.9444e-05
7:135753142 A G 0.047288 2.2244e-06
7:135754469 G A 0.091421 2.3044e-05
7:135761792 C T 0.347234 6.8820e-06
7:135762157 G A 0.093689 -5.6410e-06
7:135773417 C T 0.776703 -9.3713e-06
7:135774687 C T 0.196727 5.0680e-06
7:135776776 G T 1.323653 -3.0293e-05
7:135776985 C T 0.081395 1.8071e-05
7:135778636 T C 0.124542 -3.9320e-05
7:135778919 G C 0.435612 1.0206e-05
7:135788781 C T 0.701849 1.4659e-06
7:135798509 T C 0.782184 1.6960e-05
7:135800955 G A 0.985170 9.8319e-06
7:135806183 T C 0.388450 -4.8147e-05
7:135806402 G T 0.391286 1.6896e-05
7:135811908 C T 0.576851 -4.9869e-05
7:135813469 T G 0.040244 1.2535e-05
7:135815315 T C 0.265703 5.3147e-06
7:135819727 T C 0.050015 5.6768e-06
7:135824643 G A 0.619329 -2.2275e-05
7:135824784 G C 0.217534 -1.9286e-06
7:135827907 A C 1.139692 -1.0606e-05
7:135830287 T G 0.120493 -1.5972e-08
7:135831287 G T 0.886929 -1.7486e-05
7:135845461 A G 1.109043 -1.2094e-06
7:135846513 C G 0.042783 -1.1880e-05
7:135850532 A G 0.165204 -1.2720e-05
7:135854967 T C 0.246215 2.2308e-05
7:135857028 G A 0.979829 6.4659e-06
7:135862688 G A 0.020868 -4.7387e-06
7:135865186 A G 0.415333 1.9647e-06
7:135869147 G C 0.062720 4.7498e-06
7:135870830 A G 0.997549 2.9956e-05
7:135874334 C T 0.985105 2.1164e-05
7:135883871 A G 1.003743 1.8359e-05
7:135884914 C T 0.179806 -6.7739e-06
7:135890134 G A 0.070614 1.2628e-06
7:135903087 A G 0.475377 -2.0096e-05
7:135904832 T C 0.756454 -1.3076e-05
7:135906817 A G 0.686659 2.3077e-05
7:135915683 T C 0.124362 -1.0235e-05
7:135917943 G A 0.031853 2.3868e-06
7:135920796 T C 0.108516 -2.5558e-05
7:135924946 G A 0.086519 -1.2622e-05
7:135925039 T C 0.093556 -9.7673e-06
7:135925329 G T 0.186113 -1.3713e-05
7:135929971 T A 0.101818 -1.4534e-05
7:135930345 A G 0.515566 7.8843e-06
7:135935636 T C 0.031340 5.9843e-06
7:135939085 A G 0.043661 5.6071e-06
7:135939224 C A 0.096643 2.2975e-06
7:135950088 G C 0.029425 -1.3274e-05
7:135951136 C G 0.182319 2.4402e-06
7:135951676 G C 0.071325 -6.4530e-08
7:135952578 G A 0.066841 -2.5139e-06
7:135958261 A G 0.088827 5.3819e-06
7:135963288 T C 0.033614 -5.8913e-06
7:135969351 C T 0.293694 4.9251e-06
7:135970968 C A 0.182863 4.2023e-06
7:135972889 A G 0.068122 -1.0040e-05
7:135972976 G A 0.074300 -1.7884e-05
7:135973538 A G 0.061180 8.1896e-06
7:135973937 G C 0.060711 4.7765e-06
7:135976422 T C 0.070540 -2.4389e-05
7:135977244 T C 0.820867 -1.0960e-05
7:135981777 A G 0.121527 1.2144e-05
7:135990160 T C 0.055043 1.2538e-05
7:135995447 A G 0.083816 -4.9862e-06
7:135995544 C G 0.030748 2.1029e-05
7:136010033 G A 0.031697 -1.4214e-05
7:136010946 T C 1.040451 -6.9580e-06
7:136012354 A G 0.290318 4.2896e-05
7:136016828 T C 0.052629 5.6047e-07
7:136023288 T C 1.316962 -2.4929e-05
7:136025213 G A 0.832406 -1.5242e-05
7:136029997 C A 0.044548 2.4075e-06
7:136031668 G A 0.079012 -4.8102e-07
7:136036622 G A 0.633924 -4.7454e-06
7:136052134 C A 0.577422 -7.1081e-06
7:136054346 A G 1.885528 1.8326e-05
7:136055046 A G 0.416607 1.8814e-05
7:136057552 G A 0.329820 1.4985e-05
7:136062314 G A 0.072841 8.8567e-06
7:136062961 T C 0.864157 -4.3085e-07
7:136072372 A G 0.050957 -3.3357e-06
7:136078014 T C 0.593221 1.3874e-06
7:136091092 C G 0.822743 8.8844e-06
7:136095212 C T 0.085125 -1.8553e-05
7:136105590 G A 0.203819 2.2931e-05
7:136107337 T C 0.026814 6.8786e-06
7:136111671 A G 0.582335 1.4819e-05
7:136111814 G A 0.079410 7.2226e-06
7:136111845 G T 0.073508 -6.9639e-06
7:136112988 T C 0.221794 1.9676e-05
7:136121062 A G 0.112116 -4.3247e-06
7:136132145 A G 1.705858 -1.1357e-05
7:136135921 T C 0.035066 1.1106e-05
7:136149845 A C 0.056570 8.7153e-06
7:136155196 G A 0.037718 -9.1355e-06
7:136158480 C T 0.223596 1.4400e-05
7:136161563 T G 0.174292 3.3201e-07
7:136166872 A G 0.585942 -2.3751e-05
7:136169615 T C 0.097208 6.2532e-06
7:136173321 G A 0.060687 -2.5888e-05
7:136192943 T G 0.201864 2.3889e-06
7:136215450 A G 0.087783 -2.1794e-06
7:136217677 A C 0.051059 -2.8242e-05
7:136225509 C T 0.517062 -2.2158e-05
7:136225745 T G 0.069577 -1.6792e-05
7:136227309 T C 0.073718 4.3622e-06
7:136242264 G A 0.987869 1.1334e-05
7:136243316 A G 0.431237 1.0779e-05
7:136277060 T C 0.034654 1.2197e-05
7:136299708 G A 1.912135 -4.0930e-06
7:136316098 G A 0.071729 -3.1262e-06
7:136328832 G A 0.064971 -1.9173e-05
7:136335969 T G 0.076452 -4.5539e-06
7:136337093 T C 0.114261 -1.8897e-05
7:136340792 G A 1.282161 1.2091e-05
7:136341233 C T 0.661996 -5.0925e-05
7:136341452 A G 0.772008 1.3465e-05
7:136341867 A C 0.046367 -1.8013e-05
7:136348038 G A 1.431509 -2.7352e-06
7:136349271 C T 0.027678 9.5050e-06
7:136350880 A G 0.140212 3.5950e-05
7:136358861 G A 0.502473 -3.4537e-05
7:136362715 C G 0.155572 -3.7973e-06
7:136363518 G T 0.028878 2.7043e-05
7:136363780 A C 0.023268 6.5576e-06
7:136364730 A C 0.288669 -2.0504e-06
7:136367405 T C 0.074891 4.4483e-06
7:136370269 G A 0.161247 1.1566e-05
7:136377078 A G 0.046261 1.1551e-05
7:136392615 T C 0.090938 7.9155e-06
7:136428681 A C 0.093346 1.0002e-05
7:136429453 T C 0.063951 -8.4908e-06
7:136432968 T C 0.042940 -2.6055e-05
7:136435763 A G 0.960984 -2.2763e-05
7:136438640 C T 0.659212 -1.7777e-06
7:136466599 A G 0.071621 -2.4245e-05
7:136483470 C T 1.788392 -2.5650e-05
7:136483798 T C 0.157102 1.1864e-05
7:136486186 G T 0.072902 3.9529e-06
7:136505363 A G 0.037986 5.9154e-06
7:136508139 A G 1.603445 -3.4837e-05
7:136508353 G T 0.636226 -8.4550e-06
7:136511056 A G 0.059993 9.1738e-06
7:136522780 T G 0.132848 8.6482e-06
7:136536427 A G 0.684405 -2.7728e-05
7:136540914 C T 0.142731 -1.6141e-05
7:136543870 T C 0.164922 4.3599e-06
7:136546916 T C 1.796051 -3.5265e-05
7:136555944 A G 0.128642 -9.1491e-06
7:136556823 C T 0.223878 -1.3604e-06
7:136556978 G A 0.335787 -1.8812e-05
7:136560479 C T 0.196061 -1.3626e-05
7:136566533 G A 0.747590 -6.7756e-06
7:136569284 C T 0.300595 1.2913e-05
7:136574169 C A 0.024809 -7.3409e-07
7:136574200 A G 0.029704 1.3599e-05
7:136586318 C T 0.648581 1.2590e-05
7:136593103 G T 0.110198 -2.7292e-06
7:136601663 A C 0.128561 -3.1951e-05
7:136602131 T G 0.295176 -1.5790e-05
7:136602339 A G 0.144387 2.4625e-05
7:136605865 T C 0.032574 -2.4820e-05
7:136609925 T C 1.331381 -1.0284e-05
7:136612588 T C 0.701683 -2.9878e-06
7:136639941 C T 1.337766 -7.9389e-06
7:136641048 T C 0.099965 2.1536e-05
7:136648844 C T 1.865629 -3.1013e-07
7:136652349 T G 0.066603 3.0606e-05
7:136655323 C T 0.513271 2.0467e-05
7:136660652 A G 0.024118 -1.2740e-05
7:136662741 G A 1.374854 -1.8700e-05
7:136676570 G A 1.468621 -7.8638e-07
7:136685758 C T 0.043457 5.5199e-06
7:136687403 T C 0.978938 1.9808e-05
7:136688386 T C 0.035773 6.0288e-06
7:136689822 T G 0.038785 -4.7207e-06
7:136690503 C T 0.383690 3.4085e-06
7:136692752 C T 0.216858 8.5236e-06
7:136694741 T C 0.038258 8.6988e-07
7:136698529 A G 0.133820 5.0703e-06
7:136707462 A G 0.069418 9.2605e-06
7:136711493 C A 0.030673 8.7670e-06
7:136713102 C T 1.867516 1.1155e-05
7:136715254 T C 0.802372 -2.5488e-06
7:136717033 C G 0.047971 2.0974e-06
7:136727706 G A 0.073477 -2.7694e-06
7:136734190 C T 1.828044 7.9056e-06
7:136735359 A G 0.127470 7.2853e-06
7:136737917 C T 0.088130 -4.6374e-06
7:136751712 T C 0.154845 5.3334e-07
7:136755894 A G 0.275127 -3.8597e-05
7:136765572 C T 1.894096 1.1399e-05
7:136773307 C T 0.138063 -6.3316e-06
7:136793322 T C 0.028208 -3.7601e-06
7:136793350 T C 0.611050 -2.6479e-05
7:136798768 A C 0.710570 -6.9806e-06
7:136826269 G A 0.734358 6.8852e-06
7:136827437 T C 0.251821 9.9950e-06
7:136835282 C G 1.883141 -7.5272e-06
7:136850752 G A 0.378329 -3.2921e-07
7:136874959 A G 0.055244 -4.0036e-05
7:136882925 A G 1.105660 -9.7457e-06
7:136888003 C T 0.434497 -5.5144e-06
7:136892170 T C 0.105853 4.4803e-06
7:136893026 A G 0.052289 -1.3093e-05
7:136904386 C T 0.335083 1.1233e-05
7:136913148 A G 0.144693 3.2946e-07
7:136916650 A G 0.025312 -2.4261e-07
7:136920168 G C 0.332853 7.6351e-06
7:136920870 G T 0.030694 -5.6420e-06
7:136921062 T C 0.853910 1.2119e-05
7:136923508 C T 0.239834 -5.0640e-06
7:136931552 T C 0.218211 1.0966e-05
7:136933948 G T 0.238205 1.8464e-06
7:136940099 T C 0.050691 4.2505e-06
7:136940418 G C 0.027025 -3.8198e-06
7:136940800 C T 0.330296 -1.9450e-05
7:136942656 T C 0.021885 -1.7358e-05
7:136945107 C T 0.459591 6.6721e-06
7:136946347 A G 0.054496 -2.3026e-06
7:136946672 G A 0.814468 -1.0976e-05
7:136949967 T C 0.032183 -4.9365e-06
7:136958339 G A 1.757729 1.4287e-05
7:136960167 G A 1.209976 5.2512e-06
7:136960590 G C 0.250581 -1.0429e-05
7:136964503 G A 0.107574 -9.5304e-06
7:136965735 C T 0.031357 -6.9372e-06
7:136966331 A G 0.092519 -7.8531e-06
7:136971908 T C 0.051392 7.9654e-06
7:136972027 C T 1.272190 4.8322e-06
7:136972986 G A 0.139733 5.9276e-06
7:136978529 C T 1.403848 -1.6552e-06
7:136979249 T C 0.453220 9.2395e-06
7:136981593 C A 0.042324 4.4446e-06
7:136984716 T C 0.426756 -7.9511e-06
7:136984795 A G 0.035821 2.2260e-06
7:136987235 A G 0.105187 1.6125e-05
7:136990648 T C 0.053717 7.7763e-06
7:137003404 C T 1.812881 -5.0396e-06
7:137012561 G A 0.051596 5.1886e-06
7:137017209 C T 0.248445 -1.5111e-05
7:137021176 G T 0.290559 1.2573e-05
7:137025020 C T 0.849945 -7.2874e-06
7:137032426 T C 0.038214 7.3570e-06
7:137032473 A G 0.042542 4.8790e-07
7:137043484 C A 0.910642 -1.9419e-05
7:137048159 C T 1.279812 -3.2863e-05
7:137050649 A T 0.050032 -5.5753e-06
7:137053814 A G 0.070689 1.6664e-05
7:137055525 G A 0.138111 -2.7301e-05
7:137059366 C T 0.022384 -2.0938e-05
7:137066364 A G 0.718858 2.4964e-05
7:137075814 T C 0.037286 1.0653e-05
7:137080131 G A 0.033641 -1.6105e-05
7:137081223 G A 0.387961 -7.0152e-06
7:137081750 G A 0.037184 2.0413e-05
7:137094379 G A 1.597600 1.3569e-05
7:137109163 A C 0.110518 -2.5709e-05
7:137122009 T C 0.063026 4.4728e-06
7:137127955 G A 0.022990 -1.2244e-05
7:137128086 C A 0.727219 5.7551e-06
7:137131947 A C 0.047006 1.1522e-05
7:137132091 C A 0.053316 -2.6718e-06
7:137136419 T C 1.016027 1.4060e-06
7:137138736 G C 1.814696 -3.1383e-07
7:137140222 A G 0.673376 9.6210e-06
7:137140498 A G 1.703229 1.1343e-05
7:137140736 T C 1.540599 1.5215e-05
7:137145089 A C 0.084622 -3.2184e-05
7:137152383 T C 0.043487 -3.2013e-07
7:137159094 A G 0.052520 4.2179e-06
7:137164113 A G 0.078094 -3.7947e-05
7:137164620 C T 0.043531 -9.4831e-06
7:137165940 T C 0.189010 -1.6418e-05
7:137166007 T C 0.022711 1.9043e-06
7:137178027 A C 0.049535 -1.0410e-05
7:137184552 C T 0.048254 -1.1719e-05
7:137186346 T C 0.105819 -3.9653e-05
7:137192810 G A 0.041845 -1.0952e-05
7:137203819 C G 0.036980 -5.0232e-06
7:137212361 G T 0.055213 -2.2137e-05
7:137215159 C T 1.908361 2.2993e-05
7:137217391 C T 0.038942 1.2245e-06
7:137221292 G A 0.145152 -1.5117e-05
7:137227544 G A 0.132603 -1.1499e-05
7:137230428 C T 0.031727 7.8167e-06
7:137234703 A G 1.852580 3.1391e-05
7:137240557 A G 0.084907 2.0790e-06
7:137254056 T C 0.040118 -1.8345e-05
7:137258446 C T 0.060058 -6.6062e-06
7:137261899 T G 0.036402 8.6902e-06
7:137262756 T A 0.033434 -2.9679e-06
7:137263481 T C 0.023969 6.1576e-06
7:137266081 T C 0.054666 2.9960e-06
7:137267554 T C 0.078478 -2.0118e-05
7:137267808 T C 1.967722 1.3344e-05
7:137272754 C T 0.153910 -3.0650e-06
7:137274705 C A 0.113377 -2.0283e-05
7:137284359 C T 0.102607 1.1582e-07
7:137284511 C A 0.044018 1.3860e-05
7:137284709 G T 0.046003 1.2534e-05
7:137287454 T G 0.023738 -5.7570e-06
7:137305282 T C 0.053751 1.3134e-05
7:137314966 T C 0.114353 -4.6831e-06
7:137322018 A G 0.034444 4.7121e-06
7:137331446 G A 0.061486 2.8448e-06
7:137335270 T G 0.035555 -7.8509e-07
7:137335289 G T 0.069227 -3.6644e-05
7:137339786 C T 0.072046 1.2739e-05
7:137345782 T C 0.024849 -5.5771e-06
7:137350016 A G 0.055512 -5.8864e-06
7:137352806 G C 0.071335 6.9200e-06
7:137360576 G A 0.600483 2.5233e-06
7:137363062 A T 0.056801 6.4977e-06
7:137366590 T C 0.039268 -1.3015e-05
7:137366755 T C 0.064202 4.6910e-07
7:137372768 A C 0.044949 1.5148e-05
7:137375737 T C 0.064899 -1.3529e-05
7:137376257 T C 0.058922 1.3156e-05
7:137382045 C T 0.028103 3.3255e-05
7:137387633 C T 0.027423 3.9786e-05
7:137391830 A G 0.077387 -6.9217e-06
7:137400573 G T 0.691667 -1.0119e-05
7:137400816 T G 0.056168 4.5690e-06
7:137409707 A G 0.116019 -6.5146e-06
7:137411776 T C 0.023306 2.4157e-06
7:137414396 C T 0.691344 1.6587e-05
7:137430648 A T 0.057131 6.2206e-07
7:137435053 C T 0.576596 2.2322e-05
7:137440578 C T 0.166377 6.5012e-06
7:137443549 T C 0.081640 1.5401e-05
7:137444461 C T 0.620386 2.4631e-05
7:137444963 G A 0.713868 3.1295e-05
7:137446717 C T 0.021817 -5.3403e-06
7:137447854 G C 0.093505 1.3237e-05
7:137450754 C T 0.123400 2.5936e-05
7:137453994 C T 0.548072 3.0665e-05
7:137455683 T C 0.063468 -1.0884e-05
7:137461416 A G 0.046176 3.9923e-06
7:137466515 A G 1.121819 -2.8327e-05
7:137479043 C T 0.215001 1.0695e-06
7:137480792 T C 0.223130 1.9297e-06
7:137488593 G T 0.103572 -8.7113e-06
7:137490722 G A 0.148083 -6.0663e-06
7:137495345 T C 1.022061 2.4108e-05
7:137497157 A G 0.075129 -2.0563e-05
7:137497570 A G 0.036327 -1.4255e-07
7:137516195 C A 0.106659 -7.9692e-06
7:137518545 T C 0.101247 -1.0341e-05
7:137523085 T C 0.102165 -1.9900e-06
7:137529578 A G 0.099101 -1.1446e-05
7:137536270 T C 0.048254 -2.4044e-06
7:137538467 C G 1.293850 -7.9327e-07
7:137539840 G A 1.378618 -8.7552e-06
7:137540079 T C 0.074371 -1.0858e-05
7:137542192 C A 0.065688 -5.7340e-06
7:137562583 G A 0.023102 -5.5875e-06
7:137571923 A G 0.025550 -2.4197e-05
7:137571931 T C 0.511578 1.6885e-06
7:137575595 T A 0.050583 9.0451e-06
7:137578261 G A 0.057515 1.9028e-06
7:137580678 G A 1.393897 -2.0125e-05
7:137582102 C T 0.120751 -2.4895e-05
7:137583206 C T 1.422547 -4.3447e-06
7:137584781 G A 1.350542 -9.4924e-06
7:137590864 C T 1.184206 2.3621e-05
7:137595169 A G 0.040794 1.5657e-05
7:137598761 T C 0.034518 -1.1806e-05
7:137600690 T C 1.232572 2.7077e-05
7:137602794 A G 0.020419 2.2241e-06
7:137603252 T C 1.093611 1.7249e-05
7:137603355 A G 0.041777 9.7096e-08
7:137603819 T C 0.022357 -1.0191e-05
7:137604396 C T 0.042063 -8.8903e-06
7:137605247 G A 1.247062 1.6911e-05
7:137610395 C A 0.044830 -2.0060e-05
7:137611566 C A 1.160716 8.0138e-06
7:137612488 A G 0.061217 1.3398e-05
7:137612707 A G 0.048114 1.6432e-05
7:137614998 C T 0.072855 -1.6553e-05
7:137615234 G A 1.247140 3.1578e-05
7:137618312 T C 1.171065 2.5238e-05
7:137621068 C G 0.217820 -1.0604e-05
7:137624400 A G 0.080351 -3.5530e-06
7:137626891 C T 0.069428 -1.4164e-05
7:137629146 T C 0.947225 3.0634e-05
7:137633921 T C 0.025505 2.9351e-05
7:137638311 C T 0.067745 1.8231e-05
7:137639253 T C 0.112500 6.1827e-05
7:137640691 T C 0.022459 -4.4541e-06
7:137646335 A G 0.038421 6.7399e-06
7:137647171 C T 1.525137 1.8869e-05
7:137651379 C T 0.092774 1.6305e-05
7:137658446 C T 0.822417 -5.8941e-05
7:137658901 C G 0.245362 -3.7444e-05
7:137659231 T C 0.035991 -7.0851e-06
7:137660199 T C 0.021585 -2.6961e-06
7:137660917 G T 0.111919 5.5233e-06
7:137663901 A G 0.141286 1.4301e-05
7:137664102 T C 0.093747 -5.2634e-06
7:137664678 T G 0.041267 1.4292e-05
7:137664973 G A 0.230409 2.7665e-05
7:137665638 A G 0.488198 -6.0997e-06
7:137667956 A G 0.090989 -2.0986e-05
7:137669111 T C 1.485063 -7.4237e-05
7:137670089 G T 0.031047 -1.8949e-05
7:137670606 T C 1.636851 -6.4894e-05
7:137671487 T C 1.815002 -9.6232e-06
7:137677062 T C 1.497401 -2.1972e-05
7:137677804 C A 1.797017 -4.0634e-06
7:137682073 C T 1.854987 -9.5172e-06
7:137684551 G A 0.154655 1.7530e-05
7:137693583 A G 1.253613 1.2576e-06
7:137700523 T C 0.090874 2.5484e-05
7:137717501 A G 0.027535 -7.4783e-06
7:137732209 C A 1.354027 8.9290e-06
7:137737546 T C 1.541415 6.1430e-06
7:137738365 T C 0.036721 -3.7404e-06
7:137740126 G A 0.054424 1.9186e-06
7:137744015 A C 0.183655 2.8769e-05
7:137749862 C G 1.758239 7.4357e-06
7:137758025 T G 0.119283 -3.6426e-06
7:137760427 T C 0.034457 1.5645e-05
7:137765427 T G 1.477066 2.9626e-06
7:137772004 G C 0.056906 -9.0997e-06
7:137772627 C T 1.173813 -4.8026e-06
7:137775829 T C 0.088650 2.7556e-05
7:137781437 A C 0.233411 1.9252e-05
7:137784687 A G 0.833147 -1.6449e-05
7:137789937 T G 0.057420 -2.6573e-05
7:137792420 G A 1.561158 6.1490e-06
7:137796885 C A 0.052276 1.2257e-05
7:137797102 C T 0.028868 2.6021e-06
7:137801770 C A 0.366763 2.8182e-05
7:137801915 A G 1.586102 1.5338e-05
7:137812369 A C 1.742259 2.2625e-06
7:137813127 T C 0.044354 3.2789e-06
7:137824500 G A 1.399826 -1.9712e-05
7:137828820 T C 0.096286 1.5215e-05
7:137835785 G A 1.467935 -2.7723e-05
7:137844012 G A 0.027069 -1.3855e-06
7:137847254 A G 0.274899 -4.6631e-06
7:137848071 C T 0.844390 3.5611e-05
7:137848905 C T 0.357369 -6.1816e-06
7:137854455 T C 0.484131 -1.3806e-05
7:137856693 A G 0.591702 -9.3389e-06
7:137864966 A G 0.268069 1.1746e-05
7:137865590 G T 0.116097 1.5886e-05
7:137866339 C T 1.863480 1.0797e-05
7:137869846 G C 1.658886 1.8000e-06
7:137871779 T C 0.178973 -1.0663e-05
7:137873527 A G 0.913373 -1.0969e-05
7:137879781 A C 0.425838 1.5481e-05
7:137888939 C T 1.389123 2.2486e-05
7:137895316 A G 0.044725 -1.8688e-05
7:137908522 G T 0.660422 7.2719e-06
7:137909474 T C 0.030160 -3.5537e-06
7:137910058 C T 0.206070 3.4817e-06
7:137911070 G A 0.047842 -3.7098e-06
7:137912951 T C 0.114843 -1.0120e-05
7:137916027 C T 0.104854 3.1986e-06
7:137917113 G C 0.064318 1.5965e-05
7:137917364 G A 0.577348 -1.9204e-06
7:137924096 G A 0.168927 -4.7763e-05
7:137929383 C G 0.886878 2.0987e-05
7:137931977 A G 0.468156 -6.3372e-07
7:137932270 G A 0.562052 -2.0318e-06
7:137932689 C T 0.203796 -2.2629e-05
7:137934757 A G 0.363295 6.6927e-06
7:137940651 A G 0.177427 -2.4695e-05
7:137942278 C T 0.050144 7.9961e-06
7:137942487 T G 1.189768 1.4754e-05
7:137942779 A G 0.348353 2.7657e-06
7:137944146 T G 0.047033 -3.5187e-06
7:137945850 T C 1.166231 3.1163e-05
7:137946207 A G 0.670302 5.5634e-06
7:137951816 C T 0.102413 -2.3652e-05
7:137958905 A G 1.181296 1.3982e-05
7:137961524 T C 0.788249 -1.0290e-05
7:137962186 A G 0.402695 3.7894e-05
7:137963580 A C 0.131743 3.6232e-06
7:137970609 C T 0.663588 -2.6071e-05
7:137973698 C T 0.643100 -2.5211e-05
7:137974918 C T 0.022908 -1.4918e-05
7:137976868 T C 0.497159 -3.4766e-05
7:137979927 A G 1.319988 -2.5416e-05
7:137984220 A G 0.054921 2.0734e-06
7:137985801 G T 0.325530 -1.6649e-05
7:137992946 T G 1.250026 1.8980e-05
7:137999804 C T 0.109236 -5.3960e-06
7:138002082 G A 1.610751 -1.3182e-06
7:138002175 C T 0.052316 -3.0467e-06
7:138006598 A G 0.028086 -3.6610e-05
7:138023575 T G 0.382099 -1.0359e-05
7:138025978 A G 0.239341 -3.7231e-06
7:138027736 A G 0.046306 2.9803e-06
7:138030202 T G 0.065001 -2.2934e-05
7:138032720 T C 0.033617 3.4811e-05
7:138032862 T C 1.614008 -7.1336e-06
7:138040182 A G 0.044680 -1.9186e-05
7:138045053 A G 0.559288 2.0943e-06
7:138045486 G T 0.134069 -2.5672e-05
7:138045795 A G 0.118630 2.3712e-06
7:138046225 T C 0.362350 -5.0698e-06
7:138049387 G C 1.725777 1.3216e-05
7:138071567 C T 1.745595 1.8218e-05
7:138081326 T C 0.090751 -3.5779e-06
7:138081530 T C 0.680080 -2.0515e-05
7:138084513 T C 0.221468 -1.7146e-05
7:138086495 G A 0.685618 1.1944e-05
7:138092008 A G 0.651977 -4.9184e-05
7:138092362 T C 0.677455 -4.0309e-06
7:138092410 C T 0.083693 -5.6800e-06
7:138093957 G A 0.700020 -2.2217e-05
7:138093986 A G 0.024550 -2.4259e-05
7:138110210 G A 1.461121 -3.0600e-05
7:138111632 A G 0.704110 -2.2216e-06
7:138120024 C T 0.092553 -1.3301e-05
7:138120053 T C 0.084322 -2.3288e-06
7:138130852 T C 0.168971 1.8331e-06
7:138138100 T C 0.549748 8.1864e-06
7:138153491 G C 0.098935 1.8394e-05
7:138157390 G A 1.720705 -2.7181e-06
7:138158146 G A 0.099649 -3.7752e-06
7:138162679 T C 0.080328 9.1055e-06
7:138178222 G A 1.644861 -7.3779e-06
7:138186681 G A 0.256571 -6.5569e-05
7:138190709 G C 0.030190 8.3297e-06
7:138192926 T C 0.059276 -6.6944e-06
7:138194751 G A 1.910979 7.5388e-07
7:138199493 A G 0.100557 1.1858e-05
7:138226579 T C 0.595387 1.2745e-05
7:138230820 T C 1.646082 -5.3810e-06
7:138238844 A G 0.956203 -1.9656e-05
7:138240658 A G 0.056182 9.3681e-06
7:138265310 G A 0.283117 9.9895e-06
7:138265337 G C 0.021898 -3.4647e-06
7:138276634 T C 0.662931 -2.5906e-05
7:138279083 C T 1.453659 -1.4555e-05
7:138292941 G A 0.460737 1.4250e-06
7:138296187 C T 1.365454 8.5835e-06
7:138297714 A C 0.395807 -1.0461e-05
7:138301034 C T 1.231066 1.0735e-05
7:138305806 C T 0.630565 1.0629e-05
7:138309274 G A 0.249285 -2.6460e-06
7:138312122 C A 1.513448 1.6803e-05
7:138312350 T C 0.035134 -1.4769e-05
7:138312389 T C 0.081514 -2.8532e-06
7:138313295 T C 0.066745 -6.8334e-06
7:138314555 T C 1.682851 4.6083e-06
7:138314780 A C 0.169189 -2.1116e-06
7:138315876 T C 0.158806 -1.8746e-06
7:138318958 A G 0.101760 3.3755e-07
7:138320323 G A 1.604114 -2.2087e-05
7:138324045 C T 0.060500 -8.4076e-07
7:138324481 A C 1.549173 6.7938e-06
7:138329354 G A 1.707258 -8.0312e-06
7:138331008 A G 0.106897 -2.4137e-05
7:138335246 T C 0.333234 1.7249e-05
7:138341179 T C 0.028259 -3.5400e-05
7:138341367 C T 0.076312 2.4031e-06
7:138343936 G A 0.683949 1.6689e-05
7:138346796 T C 0.056230 9.2883e-06
7:138348863 G T 0.060177 2.4254e-07
7:138353187 G A 0.897965 -3.8688e-06
7:138353351 T C 0.032315 -4.0235e-05
7:138354228 T A 0.092322 3.2218e-06
7:138355796 G A 0.156735 -6.2740e-06
7:138358456 G A 0.804633 -1.7095e-05
7:138364652 T C 0.415584 3.0155e-05
7:138367004 G A 0.839491 2.3016e-05
7:138369207 A G 0.085910 -3.7322e-05
7:138371246 C T 0.042991 1.3321e-05
7:138371682 C T 0.357342 -1.0801e-05
7:138373598 G A 0.878997 2.8981e-05
7:138375927 T C 0.060843 -8.1822e-06
7:138376184 A C 0.776815 7.7792e-06
7:138376944 C G 0.501209 -1.4237e-05
7:138377612 C A 0.067837 -1.3937e-06
7:138383537 T C 0.072998 1.6283e-05
7:138384188 C A 0.207950 1.0937e-05
7:138384420 A G 0.059218 -1.1839e-05
7:138385419 A G 0.062822 -2.4699e-05
7:138385741 C A 0.255558 4.1833e-06
7:138386589 T C 0.546192 1.0025e-05
7:138391596 G A 0.563204 2.4328e-06
7:138397094 A G 0.122312 -2.7453e-06
7:138397297 G A 0.934166 1.7482e-05
7:138397667 G A 0.256574 1.4217e-05
7:138398347 C T 0.387787 2.2102e-05
7:138399034 G C 1.074935 -3.7435e-05
7:138399040 C T 1.288257 -8.7817e-05
7:138399483 T C 0.558084 1.6836e-05
7:138400796 T C 0.723849 -1.5234e-05
7:138401167 C T 0.220665 -1.9567e-06
7:138403464 C T 1.435031 -1.6175e-05
7:138404117 G A 0.043484 2.2802e-05
7:138406368 T C 1.431067 -8.3998e-06
7:138409421 T C 0.515253 -1.4635e-05
7:138411332 G C 0.137989 -1.2787e-05
7:138411425 T C 1.464871 -3.9529e-06
7:138411712 C T 0.213958 1.0669e-05
7:138413753 A G 1.405279 -2.4146e-05
7:138416155 A G 0.921824 7.9259e-06
7:138417159 C A 0.094474 -1.1553e-05
7:138417718 G A 1.420034 -2.6680e-06
7:138417791 G A 0.094457 -1.0276e-05
7:138419932 G A 1.478008 1.8714e-05
7:138423421 T G 0.051490 3.9408e-05
7:138423974 T C 1.065042 6.6947e-06
7:138426820 C T 0.315908 9.1041e-06
7:138433112 G C 1.025315 -5.5773e-05
7:138433506 C A 0.521274 -6.9091e-05
7:138434384 T C 0.036660 -5.5487e-06
7:138436789 C A 0.380644 1.2948e-05
7:138439800 C A 0.048566 -3.4261e-06
7:138440260 T C 0.363968 -2.3421e-05
7:138442596 C T 1.254055 -1.0984e-05
7:138444279 A G 1.815090 -5.2754e-06
7:138445267 G A 1.412167 -2.0512e-05
7:138452440 C T 0.167387 4.4103e-06
7:138453246 T C 0.212336 1.9212e-05
7:138454432 T C 0.096790 1.7924e-06
7:138455988 G A 1.447542 -7.3346e-06
7:138457379 C G 1.448372 -7.5922e-06
7:138462020 C T 0.284827 9.1068e-06
7:138462487 T C 0.153179 -1.3504e-05
7:138463412 G A 1.131209 -1.5648e-05
7:138463724 G T 1.527904 -8.1645e-05
7:138466754 G T 0.135551 -1.9025e-05
7:138473180 C A 1.048767 -9.0103e-05
7:138480932 A G 0.042243 -6.3982e-06
7:138481494 G C 0.313294 1.0639e-05
7:138481549 C T 0.050107 -6.4404e-06
7:138483581 T C 0.941594 -3.5794e-05
7:138484781 T C 0.250196 2.8585e-05
7:138486096 C G 1.226979 -1.8436e-05
7:138489883 A G 1.177597 -1.6519e-05
7:138493368 T C 1.241632 -1.7241e-05
7:138499661 A C 0.902636 -5.1964e-05
7:138504692 A G 0.022374 -6.7378e-06
7:138506241 C T 0.273046 2.1330e-05
7:138506652 T C 0.048495 2.6027e-08
7:138509405 C T 0.839151 -1.5516e-05
7:138512275 A G 0.036348 -4.8748e-06
7:138519610 G A 0.305304 -4.7598e-08
7:138525605 C T 1.372468 1.6436e-05
7:138532408 C T 0.332265 1.1734e-05
7:138539759 T C 0.038112 -8.3714e-06
7:138544500 T C 0.672733 -6.5653e-06
7:138544653 T C 0.113636 2.0602e-06
7:138547919 T C 0.060666 1.3301e-05
7:138549075 A G 0.179919 -3.6358e-05
7:138560547 A T 0.025135 1.6925e-05
7:138564140 A G 0.068445 -9.6979e-06
7:138565917 A G 0.024129 -3.1971e-06
7:138568430 A G 0.149055 -2.9217e-05
7:138569173 T C 0.607783 -2.4453e-06
7:138569594 A G 0.136724 9.7848e-06
7:138573784 C G 0.025845 2.1323e-05
7:138577911 G T 0.452720 1.8953e-06
7:138580906 T C 0.116094 -2.6590e-05
7:138583840 A C 1.384962 -1.3495e-05
7:138588410 C T 0.039713 7.2416e-06
7:138589842 A G 0.078091 -1.5068e-05
7:138590990 A C 0.379566 6.2905e-06
7:138593271 A G 0.056243 -8.9965e-06
7:138596064 A G 0.888125 2.3720e-05
7:138597036 G A 0.599487 1.3333e-05
7:138599302 T C 0.039319 -7.7935e-06
7:138600146 T C 0.472596 1.4388e-05
7:138601706 A C 0.130648 4.9886e-06
7:138601826 A G 0.655686 3.0089e-05
7:138602071 G A 0.131026 5.4052e-06
7:138602417 A G 0.636722 3.8710e-05
7:138602523 C T 0.769387 4.0524e-05
7:138602916 C G 0.467207 1.8124e-05
7:138603282 C T 0.370240 1.6715e-05
7:138608476 C T 0.749671 1.4244e-05
7:138617682 T C 0.193766 1.9427e-05
7:138618114 T C 0.324540 2.9704e-05
7:138620876 A G 0.396079 1.7570e-05
7:138622450 T C 0.221186 5.9243e-06
7:138624121 G T 0.115064 1.2848e-05
7:138627951 A G 0.032244 1.0755e-05
7:138630058 T C 0.021939 7.1555e-08
7:138633120 G A 0.716295 1.1310e-05
7:138634509 G A 0.131580 7.9464e-06
7:138636307 G A 0.371890 -9.0058e-07
7:138636475 A G 0.163875 1.2550e-05
7:138638991 A G 0.543275 -8.1867e-07
7:138641969 C G 0.087379 -1.8001e-05
7:138643428 T C 0.438309 8.9742e-06
7:138645488 G A 0.784257 1.9491e-05
7:138647227 G T 0.344966 1.5554e-05
7:138652302 T C 0.045476 2.0019e-05
7:138658805 A G 0.193453 1.5753e-06
7:138663001 T G 0.509756 -1.4485e-05
7:138668360 A G 0.084577 -1.9374e-06
7:138668829 G A 0.522073 -1.1401e-05
7:138669173 C T 0.053908 4.1216e-07
7:138674893 T C 0.479701 -2.2289e-05
7:138681729 A G 0.025046 -3.7661e-06
7:138692264 A C 0.617238 -8.9759e-06
7:138692674 T C 0.043718 -6.5893e-06
7:138692806 T C 0.441739 6.6066e-06
7:138696170 T G 0.030252 -1.1489e-05
7:138699590 C T 0.080623 -4.4796e-06
7:138708849 T C 1.073708 -1.0049e-05
7:138713476 T C 0.175999 -3.3741e-06
7:138717039 G A 1.035691 -1.1802e-05
7:138719929 G A 0.031635 -1.2987e-06
7:138721901 T C 1.011522 -1.1323e-05
7:138725017 A G 0.076727 3.1854e-05
7:138730608 G A 0.093805 -4.1747e-05
7:138730730 C A 0.037877 -6.6644e-06
7:138732457 A G 0.967926 -1.8810e-05
7:138732497 A G 0.999429 -1.0957e-05
7:138739156 T C 0.020355 1.3383e-05
7:138740037 C G 1.104772 -1.2459e-05
7:138740240 C T 1.147671 -8.4204e-06
7:138740792 G A 0.044657 1.5406e-05
7:138742862 C T 0.682882 -4.0297e-06
7:138742981 C A 0.267138 9.4850e-06
7:138758992 G A 0.379026 3.3714e-06
7:138764233 T C 0.254575 -3.5202e-07
7:138765600 T C 0.138941 9.9187e-06
7:138765933 T G 0.144846 -3.3189e-05
7:138773011 T C 0.287125 5.1289e-05
7:138773301 G A 0.046595 4.8408e-06
7:138780350 A G 0.435680 3.3538e-05
7:138787195 A G 0.438659 3.2543e-05
7:138796224 G C 0.223487 -9.8116e-06
7:138800139 C T 0.054744 -2.5020e-06
7:138800342 T C 0.069635 -4.4325e-06
7:138801871 T C 0.366807 -1.9230e-05
7:138805315 A G 0.075639 -6.8330e-06
7:138816604 T C 0.070574 -1.5137e-05
7:138816717 G C 0.490462 -2.8618e-05
7:138851379 T C 0.073018 -1.5011e-05
7:138857309 T C 0.053517 -1.0751e-05
7:138858855 A G 0.089885 -9.0527e-06
7:138867459 C T 0.107245 -6.3979e-06
7:138872345 A C 0.107737 -9.7241e-06
7:138874416 G C 0.180432 -5.7965e-06
7:138890154 C G 0.075265 2.6176e-05
7:138907076 A G 0.062645 1.1354e-05
7:138916955 T C 0.484295 -4.9111e-06
7:138923064 G A 0.049705 -4.7408e-06
7:138929093 A G 0.158649 -1.8799e-05
7:138934372 T C 0.120354 -2.1744e-05
7:138953332 T C 0.409740 2.8816e-06
7:138954446 G A 0.164103 -1.8316e-05
7:138983044 A G 0.065307 -5.7862e-06
7:138990441 T G 0.122890 -1.3502e-05
7:138993919 G A 0.041294 -1.7823e-05
7:139003602 A C 0.395835 -4.5158e-06
7:139006263 A G 0.046115 -5.7513e-06
7:139010660 T C 0.397776 3.4095e-06
7:139013871 A G 0.232714 2.0990e-05
7:139021214 A G 0.046928 1.3893e-05
7:139025833 G A 0.048876 3.3536e-06
7:139035336 T G 1.057440 5.9469e-06
7:139037580 A G 0.054295 -6.2129e-06
7:139043349 A G 0.047900 -1.7689e-05
7:139054107 A G 0.605865 -3.8984e-06
7:139073591 C T 0.028049 1.4175e-05
7:139079385 T G 0.455420 1.7281e-05
7:139083849 A C 0.164708 -2.1500e-06
7:139090315 T G 0.040920 5.2977e-06
7:139107563 T C 0.023347 -1.6446e-05
7:139118825 C T 0.041491 -7.8912e-06
7:139120395 T C 0.350872 1.6978e-05
7:139124265 A C 0.069673 -1.6316e-05
7:139136416 G A 0.478107 1.0260e-05
7:139138703 T C 0.046336 -1.3896e-05
7:139138950 G C 0.273234 -1.2046e-05
7:139139260 A G 0.206305 8.2555e-06
7:139140976 C T 0.028103 -6.2888e-06
7:139142768 A G 0.457586 -1.3661e-05
7:139152110 C G 0.240486 1.4975e-06
7:139156006 A T 0.085145 -1.6997e-05
7:139156887 G A 0.180072 6.6297e-06
7:139163463 G A 0.984119 -2.1834e-06
7:139163618 T C 0.711447 1.7671e-06
7:139163697 A G 0.079716 7.7888e-06
7:139164345 A C 0.385785 -4.2474e-06
7:139166764 T C 0.081555 -1.5028e-05
7:139168873 T G 0.115604 -1.2268e-05
7:139170915 A G 0.255065 -9.7768e-08
7:139171636 C A 0.547817 1.6661e-06
7:139173387 G A 0.029983 8.2550e-06
7:139176178 C T 1.731632 1.7762e-05
7:139180317 G A 0.362785 6.3399e-06
7:139182092 A G 0.300826 3.9412e-06
7:139184223 A G 1.616707 -3.0322e-06
7:139185749 T C 1.052928 -5.2609e-06
7:139187531 C T 0.152353 -4.1597e-07
7:139188055 T G 0.270735 -1.3075e-05
7:139192845 C T 1.656696 1.1991e-05
7:139194712 C T 0.346639 -3.0859e-06
7:139194878 G A 0.031380 -6.7477e-06
7:139194988 C G 0.149667 -6.8702e-06
7:139197010 C A 0.610931 2.9677e-05
7:139200308 T G 0.071043 1.6971e-05
7:139200351 A G 0.062496 -5.0669e-06
7:139206634 C T 0.060966 -8.7877e-06
7:139219276 A G 0.121754 -4.8335e-06
7:139225421 A C 0.036205 3.7942e-06
7:139231393 C T 0.354751 -5.0200e-06
7:139235814 C T 0.069975 -3.0093e-05
7:139235826 C T 0.297342 2.8004e-06
7:139240471 T C 1.168638 -5.0838e-06
7:139242446 G A 0.122475 -2.0895e-05
7:139246987 T C 0.099985 -8.7245e-06
7:139249414 A G 0.067612 2.5419e-05
7:139263715 A G 0.211687 1.2280e-05
7:139263829 T C 0.336807 2.3484e-05
7:139265010 T C 0.069931 6.2541e-06
7:139272343 A G 0.104317 -2.0743e-05
7:139288937 T C 0.028317 -1.4917e-06
7:139297574 A C 0.531409 -1.2877e-05
7:139301012 G A 0.260141 8.0957e-06
7:139306820 C T 0.029677 -2.8030e-06
7:139315798 T C 0.025186 3.8170e-06
7:139316360 T C 0.201613 1.2757e-06
7:139316749 T C 0.046860 8.2391e-06
7:139319016 A C 0.170171 3.3871e-06
7:139326552 T C 0.778083 1.2442e-07
7:139329324 C T 0.044493 4.3268e-06
7:139330698 A C 0.523260 -3.4301e-06
7:139331850 G A 0.230722 -3.1793e-06
7:139333338 G T 0.663713 1.1863e-05
7:139334098 C T 0.243635 -4.2582e-06
7:139335837 T G 0.075901 1.8795e-05
7:139339470 T C 1.687363 -1.1361e-05
7:139339845 G A 0.060677 7.2378e-06
7:139341566 T C 0.047584 -9.4277e-07
7:139344695 C A 0.101903 -1.0517e-05
7:139348296 T C 0.242567 4.8447e-06
7:139348866 A G 0.549507 -5.6503e-07
7:139351950 A C 0.368279 -6.2332e-06
7:139353481 G A 0.063301 -8.9565e-06
7:139353761 G C 1.268504 1.2049e-05
7:139354235 G C 0.861641 1.3403e-05
7:139354337 T C 1.174411 -9.0697e-06
7:139354457 C A 0.141103 3.6769e-06
7:139357039 C G 0.101675 -5.2075e-06
7:139359432 C T 1.235716 7.2340e-08
7:139359730 T C 1.609921 -6.4632e-06
7:139360753 A G 0.042511 6.4613e-06
7:139369736 A G 0.056383 2.5277e-05
7:139373424 A G 0.060666 8.8308e-06
7:139374012 C T 0.926571 -1.9937e-05
7:139377424 C T 0.103140 -9.8248e-06
7:139379164 T C 0.368092 8.9602e-06
7:139414982 G A 1.902099 1.2857e-05
7:139415775 C G 0.381130 2.4967e-05
7:139415943 A G 0.325642 2.9796e-05
7:139425815 T C 0.136363 -6.4126e-06
7:139427442 T C 0.057998 7.0313e-06
7:139437466 T C 0.167822 6.6640e-06
7:139444024 T C 0.055658 -1.3835e-06
7:139447377 C A 0.056444 -4.8075e-07
7:139454843 G A 0.383595 2.1586e-05
7:139455078 A G 0.069931 2.1985e-05
7:139462571 A G 0.029714 1.9346e-05
7:139497679 T C 0.058919 -4.6226e-06
7:139502073 T C 1.133681 -3.0208e-06
7:139506580 T C 0.802878 -6.4774e-05
7:139507568 C A 1.176430 -1.0139e-05
7:139512532 T C 0.055427 -2.3257e-05
7:139516708 G C 0.290018 -1.7129e-05
7:139520944 A G 0.800913 -3.8254e-05
7:139524364 T C 0.086135 -6.8719e-06
7:139525212 A G 0.297097 -1.3219e-05
7:139538679 C T 0.083537 8.8645e-06
7:139539833 C T 0.264754 2.5083e-05
7:139542268 T G 1.020062 -2.3565e-06
7:139546785 T C 0.100475 2.2815e-06
7:139553641 C T 1.445686 4.2012e-06
7:139561683 T C 0.032597 -5.6180e-06
7:139569545 G C 0.027069 6.3908e-07
7:139571767 C T 0.037602 9.5790e-06
7:139574561 T C 0.029045 -1.5729e-06
7:139586258 C G 0.097405 3.2311e-07
7:139586665 T C 0.082429 1.8160e-05
7:139587509 C A 0.791319 2.0527e-05
7:139595826 T C 0.026369 -1.0659e-06
7:139602499 C T 0.446594 8.6226e-06
7:139611722 A G 0.076013 -1.0515e-05
7:139613164 G A 0.068965 2.0253e-05
7:139617918 T C 0.045459 1.9940e-05
7:139618209 G T 0.070186 -1.8749e-05
7:139618890 C T 0.110372 1.3087e-05
7:139623170 A G 1.350630 2.3873e-05
7:139635469 G A 1.979608 3.9352e-06
7:139638545 C T 0.111320 4.3741e-07
7:139639293 C G 0.036568 1.4471e-05
7:139641247 T C 1.328875 -1.5586e-05
7:139652440 T C 0.038146 1.2570e-05
7:139653612 C T 1.791822 -1.8806e-05
7:139657049 G A 0.193430 -1.4900e-05
7:139657221 C T 0.829519 -1.9084e-05
7:139658582 T C 1.569287 6.3391e-06
7:139662072 C T 0.075088 -3.0382e-05
7:139664675 A C 1.675562 8.4121e-06
7:139667271 A G 0.212635 -9.6695e-06
7:139670494 T G 1.780246 -6.5855e-06
7:139671117 A T 0.639184 2.0563e-07
7:139675510 C T 0.378159 9.1113e-06
7:139676355 T C 0.026641 -3.9707e-05
7:139677602 A G 0.024985 -1.7613e-05
7:139682643 C T 1.160900 4.2588e-06
7:139683674 T G 0.154097 -1.2081e-05
7:139684043 G T 0.509674 1.1793e-05
7:139685543 G A 1.913668 -8.9750e-06
7:139686029 C T 0.038921 3.7598e-06
7:139687184 T C 0.482353 -1.5765e-06
7:139687251 C T 0.691789 9.1528e-06
7:139688004 A G 1.545012 -2.7008e-05
7:139688645 C G 0.119687 -4.6161e-06
7:139694500 T C 1.048454 2.1259e-05
7:139695144 G A 0.627199 -5.6392e-05
7:139702440 T C 0.440712 -8.3196e-06
7:139704563 C A 0.470189 -3.5334e-05
7:139707528 T C 0.066745 2.4459e-06
7:139710148 T C 0.644963 -2.0241e-05
7:139710351 T A 1.925459 -3.2281e-05
7:139711366 C A 0.025458 -8.9447e-06
7:139713109 C G 0.088351 8.5360e-06
7:139715641 A G 0.044847 3.5932e-05
7:139715645 A C 0.044126 4.4797e-06
7:139718009 A G 0.024625 -9.2605e-06
7:139719439 G C 0.398962 -1.6645e-05
7:139720343 G A 0.051541 -2.1079e-06
7:139721858 A G 0.088440 -7.8271e-06
7:139722587 G A 0.032377 -8.8921e-06
7:139723596 A G 0.172986 7.6721e-06
7:139727781 C T 0.029041 -4.6285e-06
7:139728552 C G 0.028225 7.9706e-06
7:139728584 C A 0.394849 -1.1717e-05
7:139731345 G C 0.044014 8.9638e-06
7:139734069 T C 0.085285 -2.9103e-06
7:139736797 C T 0.130903 -6.8942e-06
7:139736834 A G 0.210837 -7.0919e-06
7:139738367 G A 0.091771 -5.6915e-07
7:139740313 T C 0.200511 1.7946e-05
7:139746793 T C 0.084224 -9.0503e-06
7:139754451 C T 0.763094 -3.4530e-06
7:139757712 A C 0.100206 -2.6294e-06
7:139759334 A G 0.072059 3.0106e-06
7:139759620 T C 0.083588 -1.4655e-06
7:139763419 T C 0.220723 -1.3625e-05
7:139763536 G A 0.591256 3.1718e-05
7:139770185 T C 0.174866 1.2659e-05
7:139770813 A G 0.673838 1.6563e-05
7:139771998 G T 0.555667 2.9256e-05
7:139773410 T G 1.084659 -4.2511e-06
7:139785820 A G 0.073786 -1.6861e-05
7:139786498 T C 0.027199 -6.7295e-06
7:139788077 C T 0.029742 3.1005e-06
7:139796335 C T 0.044422 5.5968e-06
7:139797012 A T 0.044959 -3.1618e-06
7:139809524 G A 0.028378 1.5480e-05
7:139818822 C T 0.045925 -4.9997e-06
7:139822909 T C 0.075173 1.7154e-06
7:139834680 T C 0.842262 2.1187e-06
7:139842630 C T 0.024095 4.1826e-06
7:139846749 C T 0.245348 -3.7441e-06
7:139848444 A C 1.674698 -2.1021e-05
7:139849783 G A 0.055920 1.0810e-05
7:139851684 C T 0.196976 -2.5151e-05
7:139855216 C T 0.215984 3.9074e-05
7:139858280 G A 0.647459 1.7427e-05
7:139861829 C A 0.067765 3.6197e-06
7:139867162 A C 0.565305 1.3489e-05
7:139874073 G A 0.038105 8.0387e-06
7:139887928 G A 0.089470 3.7022e-06
7:139903841 G A 0.044997 3.1171e-06
7:139910311 A G 0.021827 3.3402e-06
7:139911735 C T 0.162386 3.7050e-06
7:139911944 C A 0.273778 -1.3897e-05
7:139915120 C T 0.103287 -3.0775e-05
7:139922860 T C 0.065283 -2.3779e-05
7:139926088 C T 0.934989 -9.3246e-06
7:139930191 A G 0.335661 9.3791e-06
7:139932189 T C 0.134806 -1.1921e-06
7:139933177 C T 0.043980 5.7001e-07
7:139934683 C T 0.116206 -2.8743e-06
7:139935443 C G 0.256901 -5.8125e-07
7:139936877 G T 1.268729 1.2038e-05
7:139936997 C T 1.268413 1.4435e-05
7:139937237 G A 1.423903 1.3924e-05
7:139937367 C T 0.045330 3.4531e-05
7:139939171 T C 0.086933 1.1183e-05
7:139939203 C T 0.625707 9.9864e-06
7:139939328 T C 0.034671 -4.5220e-06
7:139942889 T C 1.404249 -3.5803e-06
7:139943267 T C 0.877263 4.5266e-06
7:139946607 T C 0.187582 1.7050e-06
7:139956916 G A 0.162063 6.9382e-06
7:139956987 T C 0.173626 -1.4961e-05
7:139958544 C T 1.004427 -2.0293e-05
7:139958670 A G 0.067344 -6.2582e-06
7:139960250 A G 0.026308 1.2702e-05
7:139960777 A G 0.063828 -1.1601e-05
7:139963092 G T 0.384221 1.0389e-05
7:139964717 T C 0.175897 1.1896e-05
7:139966600 A G 1.493862 -1.0404e-05
7:139969443 C T 1.738050 -7.9768e-06
7:139970775 A G 1.092985 -1.4127e-05
7:139972328 A G 0.530311 -1.9644e-05
7:139975028 A G 0.188578 3.0605e-06
7:139977077 T C 0.037928 -6.2720e-06
7:139982184 T C 0.143102 2.1112e-06
7:139983951 G A 0.421350 1.6919e-05
7:139985815 T C 0.046958 1.2776e-05
7:139988371 A G 0.476359 -4.7177e-06
7:139995054 A G 0.257418 -1.7379e-05
7:140001434 G A 0.165092 1.5186e-05
7:140002317 G A 0.990511 9.8514e-06
7:140010249 C T 0.122122 -5.4259e-06
7:140012458 A C 0.148338 -2.9512e-05
7:140012727 T C 1.757426 -7.8686e-06
7:140025370 G A 0.256965 -1.6601e-05
7:140030836 A G 0.175064 9.8649e-06
7:140031652 C T 0.057518 -1.1674e-05
7:140034742 T A 0.151007 -3.0682e-05
7:140035669 G T 0.958747 -1.4640e-05
7:140036513 G A 0.064760 -5.7937e-06
7:140040330 C T 0.253178 2.0811e-06
7:140045011 T C 0.026804 1.9140e-05
7:140045272 G A 0.189486 1.5951e-06
7:140046214 T C 0.059823 1.1919e-05
7:140049292 G A 0.258628 -1.2192e-05
7:140058376 A G 0.160424 -2.3116e-06
7:140060150 C A 0.076078 -4.5837e-06
7:140066411 T G 1.124019 -1.5210e-07
7:140070012 T C 0.188898 4.7375e-06
7:140079971 T G 0.178368 -8.7880e-06
7:140080087 G C 0.920315 8.5225e-07
7:140092457 G T 0.386675 1.7759e-05
7:140102216 A G 0.790177 -2.2871e-05
7:140102351 A G 0.818786 4.6038e-06
7:140104062 A G 0.049284 -4.2934e-06
7:140104346 G T 0.079321 2.5198e-06
7:140104716 A G 0.054486 -1.0601e-05
7:140106126 C T 0.207794 3.5399e-06
7:140110677 A G 0.894170 -2.4749e-05
7:140114547 G C 0.092985 1.0783e-05
7:140116587 A G 0.147630 5.1531e-06
7:140122339 G A 0.570500 -4.4912e-05
7:140125750 C T 0.552974 6.1489e-07
7:140130663 C T 0.381090 1.7736e-05
7:140151469 G T 0.239589 1.7261e-05
7:140155296 C T 0.240235 1.7974e-05
7:140156723 A G 0.194460 1.2073e-05
7:140160746 T G 0.098833 4.2300e-06
7:140165986 A C 0.095980 -2.2180e-05
7:140173170 G A 0.525024 -2.9167e-05
7:140179818 T C 0.041937 2.7805e-06
7:140182268 T C 0.284739 2.6036e-05
7:140183878 T C 1.947762 -1.3877e-05
7:140184676 C T 0.342536 -1.5370e-05
7:140185254 C G 0.073106 -3.2979e-06
7:140185397 G A 0.632190 -1.0771e-05
7:140188961 G A 0.338068 -1.2621e-06
7:140192795 T C 1.182982 -6.1346e-06
7:140197401 T C 1.947582 -1.5344e-06
7:140201459 T C 0.324078 1.8820e-05
7:140201968 G A 0.052398 6.1335e-07
7:140204278 A C 1.829971 1.7157e-05
7:140209941 A G 0.855987 3.3692e-06
7:140213880 C T 0.916997 7.9562e-06
7:140216558 C A 1.007425 2.4081e-05
7:140217670 T C 0.658607 -4.3389e-06
7:140218902 G A 0.060908 6.9088e-07
7:140219427 T C 0.178997 -1.9953e-06
7:140219753 C T 0.036670 -2.2363e-06
7:140225750 A G 0.873380 -5.5771e-06
7:140226609 A G 0.284331 -1.6763e-05
7:140227293 G A 0.171076 -2.7869e-06
7:140227473 A G 0.802440 -8.0268e-06
7:140228118 G T 0.422170 1.2713e-05
7:140231130 A C 0.155304 -1.4588e-05
7:140234597 A G 0.075554 -1.8336e-05
7:140238006 C T 0.260175 -1.9832e-06
7:140238185 T G 0.078685 3.4010e-06
7:140242072 C G 0.356655 -8.0369e-06
7:140244560 T C 0.625030 2.2911e-06
7:140252662 T C 0.240503 -1.5047e-05
7:140270772 T C 0.175472 -1.2167e-05
7:140276997 G T 0.813285 -1.6873e-05
7:140287598 A G 0.037095 1.9197e-06
7:140288154 A G 0.038149 2.0167e-06
7:140294404 G A 0.036868 1.7549e-06
7:140296401 T C 0.634284 -3.5000e-07
7:140301731 T G 1.878256 -1.5016e-05
7:140304339 A G 0.080827 -4.0557e-06
7:140319232 C T 0.040437 3.3655e-06
7:140320313 A C 0.152591 2.8752e-06
7:140320408 A G 0.094634 7.9544e-06
7:140321411 C T 0.591729 5.5271e-06
7:140330281 T G 1.132647 -2.3986e-05
7:140330333 T C 0.803208 -2.2227e-05
7:140334130 G A 0.077839 -5.0223e-06
7:140334268 C T 0.028375 -7.7450e-06
7:140349421 G T 0.079940 1.9957e-05
7:140351925 C A 0.123526 -1.9980e-05
7:140357961 G A 0.149065 -3.4726e-05
7:140358351 A G 0.058110 3.9346e-06
7:140358369 T C 1.877538 -4.5533e-06
7:140374049 C T 0.199532 -1.5293e-05
7:140382156 C T 0.269538 -4.0202e-06
7:140389888 A G 0.129016 2.6735e-05
7:140392606 G A 0.076472 -7.1187e-06
7:140394587 T C 0.129564 2.5327e-05
7:140417863 T C 0.043786 3.0316e-05
7:140420509 C T 0.139607 -3.4987e-05
7:140423566 G A 0.041658 6.2895e-06
7:140453383 C T 0.045813 -2.1757e-06
7:140472846 T C 0.061251 2.1538e-06
7:140473446 C T 0.122319 3.3313e-05
7:140474894 T C 0.081681 1.2825e-06
7:140490207 C T 0.255119 -2.1770e-06
7:140499107 T C 1.129540 2.8715e-06
7:140529830 C A 0.100764 -1.7762e-05
7:140531165 A G 0.055743 -1.4292e-05
7:140532353 T G 0.027834 2.4288e-06
7:140538991 C T 0.679376 -2.0908e-05
7:140539665 G A 0.265006 3.2584e-05
7:140560822 C A 0.142874 -7.7287e-06
7:140562164 G C 0.045530 -1.8911e-05
7:140564017 T C 0.059697 2.7667e-05
7:140588359 A G 0.031564 -2.0200e-06
7:140614921 A C 0.221631 -1.7452e-05
7:140616832 C A 0.050294 2.0312e-05
7:140629408 C T 0.268079 3.4923e-05
7:140633481 G A 0.155892 -3.0718e-05
7:140638895 G A 0.123009 3.5072e-05
7:140641239 T C 0.178470 -1.9260e-05
7:140651523 A G 0.328576 -6.0162e-06
7:140667768 T C 0.149048 1.3987e-05
7:140667778 A G 0.072603 -6.1726e-06
7:140676153 A G 1.555861 2.6818e-06
7:140677865 T C 0.027491 1.6823e-05
7:140687353 A G 0.085240 -8.2534e-06
7:140690428 T C 0.070251 -1.4692e-05
7:140690552 G T 0.048954 -9.9998e-06
7:140696374 G A 1.569538 5.2702e-07
7:140700418 G A 0.386567 -1.2628e-05
7:140702871 A G 1.708690 1.0147e-05
7:140705670 A G 0.081273 7.6751e-06
7:140710641 T C 0.074116 2.2637e-05
7:140754785 T C 0.244094 2.0278e-06
7:140755536 C T 0.024448 8.7199e-06
7:140767950 G A 1.811952 -3.5268e-06
7:140774467 G C 1.464083 -3.0758e-05
7:140778424 A G 0.096198 4.3096e-05
7:140795298 G A 0.259423 1.9187e-05
7:140795825 T C 0.028372 1.2642e-05
7:140800262 G A 0.171769 -1.6977e-06
7:140802330 G A 0.082415 1.1768e-06
7:140803520 G A 0.511962 2.5377e-05
7:140810670 A G 0.309445 6.4829e-06
7:140813017 A G 0.967967 -1.9224e-05
7:140813472 C A 0.110613 2.6517e-05
7:140813843 A C 0.061584 1.5407e-05
7:140814407 A G 0.047315 -3.7444e-07
7:140819553 G A 0.474608 1.9883e-06
7:140821076 G A 0.029391 -1.4854e-05
7:140852123 A G 0.029976 2.5999e-06
7:140852956 G A 0.058168 4.5041e-05
7:140865752 T C 1.433409 6.5518e-07
7:140876571 A G 0.039214 -1.6629e-05
7:140888195 C T 0.058491 -1.4550e-05
7:140888321 G C 0.056406 -3.5144e-06
7:140892661 T C 0.042974 -1.0322e-06
7:140893068 T G 0.062553 1.5258e-05
7:140900699 A G 0.231909 -7.4632e-06
7:140901102 A G 0.070070 2.4135e-06
7:140901843 T C 1.429996 2.5751e-06
7:140905396 C A 1.931898 -9.6262e-06
7:140906331 A G 1.407153 -8.4817e-06
7:140914659 A G 1.497064 -3.8569e-05
7:140918672 A C 1.652429 -4.9101e-05
7:140923630 C T 0.739587 1.0675e-05
7:140928230 A G 0.077458 -1.7208e-05
7:140935439 G A 0.058076 7.5102e-06
7:140941078 T C 1.637674 -1.1960e-05
7:140944347 C T 0.049821 -5.0838e-06
7:140955752 A G 0.780416 9.2141e-06
7:140960415 A G 0.031445 -5.5697e-06
7:140966423 G A 0.069724 3.0557e-06
7:140967168 G A 0.028960 -3.7952e-06
7:140973900 C T 0.063359 4.6943e-05
7:140974888 G T 0.097874 -7.3939e-06
7:140979971 T C 0.071607 6.8093e-06
7:140982449 G A 0.168318 -2.4544e-06
7:140984637 A G 0.035113 3.3784e-06
7:140988611 A G 1.063767 2.3648e-05
7:140992346 A G 0.022242 9.0837e-06
7:140996913 A G 0.746319 -1.3866e-05
7:141007010 G A 1.281441 -3.2552e-06
7:141010422 A G 0.310084 8.8108e-05
7:141012425 G A 0.057770 -4.4601e-06
7:141017161 G T 0.457586 -7.9165e-06
7:141020953 C T 0.043307 3.9742e-05
7:141021626 C T 0.396545 3.3056e-05
7:141022384 G A 0.152122 -1.3809e-05
7:141028601 T C 0.175502 -1.0441e-05
7:141034192 C T 0.434552 -1.1377e-05
7:141034630 C T 0.044204 -1.5033e-05
7:141034722 T C 0.040247 1.6979e-05
7:141035575 A G 0.082554 2.8268e-05
7:141035932 T C 0.032869 -7.2255e-06
7:141036031 A G 0.050562 -3.0522e-06
7:141036526 G A 0.085305 -3.2053e-06
7:141056790 C T 0.394845 3.6121e-06
7:141064942 C T 0.715006 -1.5325e-06
7:141066864 G A 0.072511 1.8447e-05
7:141069477 G A 0.080787 3.3730e-06
7:141070193 G A 0.166496 -1.6035e-05
7:141070218 A G 1.066643 4.8176e-05
7:141076436 A G 0.024394 -4.3546e-06
7:141080338 T C 0.387848 7.7506e-06
7:141085514 G A 0.494497 1.5024e-05
7:141086181 G T 0.038350 -1.6174e-06
7:141086699 C T 0.106503 7.0562e-06
7:141090367 A G 0.059585 -3.6474e-06
7:141091985 T C 0.052439 -1.0548e-05
7:141101947 T C 0.048162 -1.0537e-05
7:141102724 T C 0.044004 -1.0662e-05
7:141103678 G A 0.061095 -1.6861e-06
7:141110923 A G 0.733481 -1.5176e-05
7:141115890 C G 0.649964 5.8674e-06
7:141116100 A G 0.242350 -5.8852e-06
7:141117639 C T 0.653861 1.2203e-06
7:141118375 C A 0.554327 -1.1747e-05
7:141122364 C G 0.646459 1.3199e-05
7:141125801 G A 0.225418 -6.3162e-06
7:141130932 A G 0.408948 8.1173e-06
7:141131675 C T 1.030680 5.2423e-06
7:141132627 T C 0.511289 4.9579e-06
7:141135718 A G 0.043259 -3.4154e-06
7:141141191 C G 0.330140 1.4309e-06
7:141146821 T C 0.044524 -1.8748e-05
7:141146937 T C 1.529152 -1.5394e-05
7:141154116 T C 0.063937 -8.9377e-07
7:141167656 C G 0.076856 -6.7115e-06
7:141169777 T C 1.741291 -6.8244e-06
7:141171069 T C 0.028137 4.1634e-06
7:141183083 A C 0.082833 -4.6775e-07
7:141183913 T C 0.070172 3.6159e-05
7:141196735 T C 0.075289 3.1629e-06
7:141200745 A G 0.020766 1.1166e-05
7:141209653 C T 0.027641 -1.9496e-05
7:141210835 G T 1.100288 -2.3616e-05
7:141212192 C T 0.092298 -7.7573e-10
7:141216862 C A 0.192624 -1.5339e-05
7:141224952 G A 1.015857 -1.2897e-06
7:141238168 T C 0.075282 1.4111e-05
7:141252553 C T 0.910010 1.0506e-05
7:141260180 C A 0.049260 5.1225e-06
7:141273596 A G 0.051691 -3.5521e-06
7:141285092 T C 0.115410 -1.1531e-05
7:141290184 A G 0.314864 3.7878e-05
7:141297979 G C 0.345198 -4.1910e-05
7:141300270 T C 0.093624 -8.8553e-06
7:141301973 G T 0.062220 9.1250e-06
7:141307632 A G 0.051402 -1.1507e-06
7:141310801 T C 0.026899 -5.4951e-07
7:141340057 T C 0.083571 1.2853e-05
7:141349016 G T 0.037619 -1.4065e-05
7:141354473 A G 0.057382 -8.6116e-06
7:141354495 A G 0.096732 -1.3193e-06
7:141362431 C T 1.968116 -2.9826e-05
7:141363851 A G 0.045558 1.6206e-05
7:141364278 A G 0.225157 2.1920e-05
7:141381467 C G 1.108346 9.7776e-06
7:141388839 A G 0.032213 1.8984e-05
7:141398018 T C 0.178389 2.7786e-06
7:141398039 T C 0.130006 1.3440e-05
7:141398707 G A 0.994897 -1.7076e-05
7:141399988 T C 0.383966 6.0778e-06
7:141411805 T C 0.028151 -1.9777e-06
7:141415707 G A 0.084659 -5.0114e-06
7:141420390 C T 1.010805 -7.2595e-06
7:141431360 C A 0.074884 4.4619e-05
7:141437510 C T 0.106513 6.5027e-06
7:141444342 A G 0.158911 -2.7350e-05
7:141450588 G A 0.097826 5.5406e-06
7:141462196 T C 0.041797 -1.7013e-05
7:141478800 A G 0.976609 9.3656e-06
7:141490031 T C 0.056838 -3.4113e-05
7:141490032 A G 0.054768 -1.2561e-05
7:141501672 A G 0.971537 6.3764e-06
7:141513484 C A 0.046666 2.1649e-06
7:141523759 T C 0.085057 -1.2139e-05
7:141528565 T C 1.712538 1.7119e-05
7:141537297 G T 0.356441 -4.0277e-06
7:141537735 G T 0.953303 4.3808e-06
7:141547679 T C 0.082690 6.0401e-05
7:141562290 G A 0.382823 -1.8491e-05
7:141578798 C T 0.038333 2.3508e-05
7:141581325 T G 1.284847 9.7502e-07
7:141591345 G A 1.055686 1.7422e-06
7:141593434 T C 0.550414 -3.4834e-06
7:141595850 T C 0.026842 2.6684e-05
7:141597660 G A 0.044714 2.8124e-05
7:141597721 C T 0.120055 1.4761e-05
7:141603840 C T 0.041563 -9.8025e-06
7:141604668 A C 0.050535 1.4212e-05
7:141607385 A G 1.657169 1.2531e-05
7:141612169 G A 0.034784 3.6021e-05
7:141612927 T C 0.023581 -3.4188e-06
7:141614916 G A 0.051463 2.9606e-05
7:141615154 T G 0.056454 -2.9875e-05
7:141639470 C T 1.947857 -2.8896e-05
7:141645772 T C 0.045636 9.4957e-08
7:141646430 T C 0.546491 9.2308e-07
7:141647022 G A 1.401818 -1.4342e-05
7:141651474 T C 0.033862 -2.1412e-06
7:141651531 C A 0.115523 7.5375e-06
7:141657597 C G 0.320066 -2.5891e-05
7:141660700 G A 1.402726 -1.7613e-05
7:141669428 A C 0.073436 1.0155e-05
7:141672604 C T 0.891311 2.8247e-06
7:141672705 A G 1.108978 -2.7670e-06
7:141673345 G C 0.799543 -6.7131e-06
7:141678392 C T 0.037150 3.1042e-06
7:141686694 A C 0.682817 1.7569e-05
7:141687327 C T 0.072848 1.0843e-05
7:141688583 T C 0.050477 5.2461e-06
7:141689666 A C 0.321239 3.7850e-05
7:141690012 T C 0.027702 3.5570e-05
7:141692930 C T 0.042569 1.1152e-05
7:141693392 G A 0.025624 1.0461e-05
7:141696751 A T 0.123828 2.9800e-06
7:141701977 T G 0.983800 7.8371e-06
7:141717225 T C 0.261542 2.8067e-06
7:141724312 T A 0.075394 -1.5750e-05
7:141727166 A G 0.027549 3.5674e-07
7:141729264 T C 0.079563 2.0274e-05
7:141729343 A G 1.063172 3.3604e-09
7:141729478 C T 0.043854 -7.4424e-06
7:141731340 A G 0.803439 1.1227e-05
7:141732213 T C 0.042947 -4.7725e-06
7:141732756 G A 0.056338 -2.0819e-05
7:141736249 T C 0.054520 -7.1429e-07
7:141736798 C T 0.425386 -1.0761e-05
7:141736880 C T 0.067775 2.8472e-05
7:141740408 T C 0.104534 2.1406e-05
7:141747138 C T 0.370397 -1.2986e-05
7:141748277 A G 0.047931 -1.1172e-05
7:141750316 T C 1.186429 -1.2079e-05
7:141751052 C T 0.090884 1.2470e-05
7:141753153 G A 0.806411 -6.4754e-06
7:141753343 G A 1.195850 -1.0350e-05
7:141753493 A C 0.048594 -1.6677e-05
7:141755105 A G 1.106676 -2.0450e-05
7:141755358 C T 0.349590 -2.5503e-05
7:141756284 T C 1.191560 -1.3061e-05
7:141757419 A G 0.349437 -2.8548e-05
7:141761438 T C 0.088637 1.1498e-05
7:141762079 A C 0.053785 -3.8253e-06
7:141765272 A C 0.053993 -1.9910e-06
7:141786822 A C 0.041808 2.5836e-05
7:141802826 T C 0.351463 3.5260e-06
7:141808381 A G 1.837067 3.1225e-05
7:141809525 C A 0.106901 2.0437e-07
7:141811433 T C 0.977435 4.7795e-05
7:141811693 C T 0.281866 -3.9137e-05
7:141812419 T C 0.041124 -5.0367e-06
7:141812481 T C 0.062176 9.6608e-06
7:141818338 G A 0.082792 -2.3273e-05
7:141819278 C T 0.370608 3.5017e-07
7:141820595 G A 0.095406 -2.1141e-05
7:141823390 A G 0.665141 -2.5505e-05
7:141838362 G C 0.683827 -2.2804e-05
7:141841869 A G 0.355210 4.6960e-06
7:141843662 A G 0.124862 1.1388e-05
7:141845377 T A 0.140681 -1.1023e-05
7:141847221 A G 0.075129 2.4670e-06
7:141847728 G A 1.018713 -1.0925e-05
7:141851540 A G 0.551315 -1.2623e-05
7:141851751 G A 0.184872 2.6410e-05
7:141852033 G A 0.141222 1.8960e-05
7:141852257 C T 0.134585 -1.7604e-06
7:141853608 A G 0.382725 -4.3454e-05
7:141854131 A G 0.022310 1.5377e-05
7:141856388 G A 0.083564 9.5053e-06
7:141860199 G A 0.678074 2.0272e-05
7:141866811 G A 0.063900 -2.0257e-05
7:141869345 T C 0.061741 -1.6166e-05
7:141872326 A G 0.028484 -1.4500e-06
7:141872523 A T 0.142646 1.9045e-06
7:141876119 T C 0.835795 7.8167e-06
7:141876198 T C 0.226282 6.3936e-06
7:141877610 G A 0.406272 1.0294e-05
7:141881948 T C 0.141875 3.8581e-06
7:141888080 G T 0.646184 1.7137e-05
7:141895622 A G 0.091520 8.9692e-07
7:141898023 A C 0.878606 -8.1029e-06
7:141900098 A G 0.095603 7.3124e-06
7:141906678 G C 0.166598 -1.8389e-05
7:141924687 C T 0.058021 -1.6038e-05
7:141927645 T C 0.052381 7.1022e-06
7:141928726 G C 1.456759 8.5662e-07
7:141937858 G A 0.816743 -1.5195e-05
7:141938580 C T 1.454039 5.5459e-06
7:141939741 G A 0.039649 2.8404e-05
7:141942895 C T 1.238433 1.6563e-06
7:141944401 T C 0.658875 4.0908e-07
7:141945160 A G 0.175669 2.2234e-05
7:141945246 C T 0.579003 2.0197e-06
7:141949881 C T 0.068115 7.5781e-06
7:141957383 A C 0.074565 3.7403e-05
7:141958875 C T 0.671067 1.6627e-05
7:141962973 C T 0.473306 5.2639e-06
7:141964953 T C 0.052867 1.8574e-05
7:141972072 C T 0.197553 1.9271e-05
7:141975662 T C 0.065311 9.2227e-06
7:141980610 A G 0.757423 -4.8444e-06
7:141982331 C T 0.039254 -1.4184e-05
7:141985847 C T 0.573533 -1.4354e-05
7:141989173 T C 0.032499 -1.6906e-05
7:141994566 G A 0.028735 -6.4559e-06
7:141996648 G T 0.028800 2.7409e-06
7:142007325 A C 1.056746 -9.7763e-06
7:142009774 T C 0.161886 2.7875e-05
7:142013130 T C 0.089551 -2.4671e-06
7:142016401 T C 0.333740 -3.1022e-06
7:142016490 G A 0.887643 -8.3536e-06
7:142017990 G A 1.050212 8.5179e-06
7:142022633 A G 0.193599 2.4430e-05
7:142023396 T G 0.840521 -9.6196e-07
7:142023655 C T 1.268674 1.8153e-05
7:142025955 C T 0.489653 -3.7835e-05
7:142030318 A G 0.278836 1.4423e-05
7:142033315 A G 0.086692 4.2911e-06
7:142034748 T C 0.766667 -1.6319e-05
7:142043931 C A 0.600341 -1.7083e-05
7:142044733 T C 0.222287 -4.2762e-06
7:142099013 T C 0.308823 1.4532e-05
7:142104852 G A 0.112245 -1.9068e-05
7:142121180 A G 0.982756 -1.4007e-05
7:142122883 A G 0.071345 1.0822e-05
7:142129271 A G 0.449535 -5.9145e-05
7:142132352 A G 1.882859 -2.2732e-05
7:142134807 T C 1.884556 -2.6096e-05
7:142137119 C T 0.780467 -4.1348e-05
7:142140989 T G 0.052068 -1.2654e-05
7:142146497 T C 1.899926 -2.3508e-05
7:142148702 G A 0.119987 1.0360e-05
7:142152967 A G 0.461584 -4.5861e-06
7:142162148 T C 1.415839 -1.8115e-06
7:142162715 C T 0.732975 5.6319e-05
7:142166768 G A 0.041301 -1.9291e-06
7:142179748 G A 0.049270 5.9766e-06
7:142182298 T C 1.811738 -6.6546e-06
7:142183254 G A 1.397242 4.1852e-06
7:142183404 G A 0.418246 -1.5415e-05
7:142186434 G A 1.371835 -2.5053e-07
7:142190774 A G 1.089759 2.7880e-05
7:142193766 T C 0.128265 1.0155e-05
7:142195600 A G 0.222212 2.1676e-05
7:142201330 T C 0.567777 2.5521e-05
7:142205512 G A 1.044109 1.2584e-05
7:142213677 T C 1.510524 2.5177e-05
7:142214207 T C 0.089011 1.5222e-05
7:142217436 T C 0.043202 -2.3777e-05
7:142218189 T C 0.290280 -1.7653e-05
7:142223967 C T 0.198281 -1.0980e-05
7:142235215 T C 0.765191 -7.2880e-06
7:142244362 C T 0.541925 -3.8965e-05
7:142245686 T G 0.564942 5.1822e-06
7:142253345 T C 0.339244 -1.8624e-05
7:142260736 A G 1.810195 2.0628e-05
7:142270601 A G 0.203065 -2.8697e-05
7:142272619 C A 0.454335 -2.1968e-06
7:142274854 A G 0.595554 -1.8081e-05
7:142275743 T C 0.202514 -2.2408e-05
7:142337675 T C 0.174377 2.2844e-05
7:142340054 T G 0.063318 2.3585e-05
7:142345182 T C 0.161230 2.1237e-05
7:142353942 C T 0.056536 -1.9301e-05
7:142364553 A G 0.718250 -8.5114e-06
7:142368318 C T 0.550520 2.8904e-06
7:142373433 T G 0.327022 6.9238e-06
7:142382644 C T 0.051840 7.7410e-06
7:142389323 T C 0.072726 -9.5655e-06
7:142396144 C A 0.077479 -1.4836e-05
7:142396433 T C 0.054890 -1.2608e-05
7:142396779 C T 1.158364 -5.6223e-06
7:142407888 A T 0.719566 -4.6762e-06
7:142409266 G A 0.110980 1.9537e-05
7:142409373 G A 0.030585 -5.8180e-06
7:142412556 A G 0.023986 -4.3810e-06
7:142420689 G A 0.866261 4.7148e-06
7:142420738 T G 0.029402 8.3647e-06
7:142423765 A G 0.142232 1.0002e-05
7:142425285 C T 0.156623 -8.6612e-06
7:142427326 C A 0.035423 -1.2270e-05
7:142430044 T C 0.071672 9.5491e-06
7:142431765 G A 0.020685 -5.7323e-06
7:142434960 C T 1.101332 1.6056e-05
7:142456928 C T 1.156596 1.7858e-05
7:142470691 C G 1.161556 1.6435e-05
7:142473513 T G 0.111538 -1.0175e-05
7:142474091 A G 0.144948 9.0842e-06
7:142488688 G A 1.049668 2.5100e-05
7:142489347 T C 0.024717 2.0357e-05
7:142489430 G C 0.073018 -1.8466e-06
7:142496230 T A 0.985755 9.3789e-06
7:142496622 C T 0.091125 7.2164e-06
7:142497810 G T 0.855933 1.1304e-05
7:142498052 A T 0.044493 1.0794e-05
7:142504029 C G 0.066817 -3.2862e-06
7:142505154 A G 1.010757 9.4040e-06
7:142506482 G T 0.044459 -2.5298e-05
7:142509199 G A 0.184117 -2.3266e-05
7:142510446 A G 0.477770 1.2264e-05
7:142526528 A C 0.031564 1.0627e-05
7:142532654 A C 0.157728 2.3305e-05
7:142536626 A G 0.314307 1.8417e-05
7:142541278 A C 0.229995 2.6997e-06
7:142547473 A G 0.132287 -3.3934e-05
7:142554278 A G 0.097996 -5.8582e-07
7:142557741 G A 0.056736 8.2560e-06
7:142560657 G A 0.054479 -1.7036e-05
7:142561922 A G 0.024931 1.0458e-05
7:142563253 G T 0.020161 -1.3821e-06
7:142576475 G T 0.110130 -2.5916e-05
7:142577998 G A 0.159244 8.1578e-06
7:142590659 T C 0.127742 -5.7731e-06
7:142594698 G T 0.052007 -1.7762e-05
7:142596856 C T 0.067922 -1.4970e-05
7:142600456 G T 0.111426 -1.0283e-05
7:142604134 C A 0.035487 1.9855e-05
7:142612289 G A 0.163773 5.8195e-06
7:142613974 A G 0.063743 1.0807e-05
7:142627040 T C 0.034321 1.3389e-05
7:142628008 A C 0.516300 5.2824e-05
7:142628713 T C 0.053782 2.9612e-05
7:142629687 G A 0.028973 3.9332e-06
7:142629782 C T 0.034736 7.3659e-06
7:142630534 A G 0.035535 2.3120e-05
7:142636541 G T 0.149069 9.8514e-06
7:142639321 C T 0.683109 1.6312e-05
7:142643676 T C 0.097531 -4.3739e-06
7:142643870 T C 0.091125 1.2546e-05
7:142647564 T C 0.034801 -2.0697e-05
7:142650475 G C 0.811323 1.1458e-05
7:142650665 A G 0.035464 1.4106e-05
7:142651354 A G 0.022595 5.8027e-06
7:142654335 A G 0.163171 1.2252e-05
7:142655008 A G 0.083177 4.9991e-06
7:142657480 A G 0.033617 -6.7265e-06
7:142657775 T C 0.104534 2.6796e-05
7:142660917 G A 0.037211 6.0942e-06
7:142663451 T C 0.067979 2.2146e-06
7:142665514 A G 0.023870 -1.7734e-05
7:142666858 A C 1.920512 1.4052e-05
7:142672339 A G 0.107547 1.0292e-05
7:142684008 A C 0.027008 9.6447e-06
7:142688669 C G 0.050997 -2.7503e-05
7:142702461 T C 0.151527 -5.1197e-06
7:142705416 C T 0.255299 2.9980e-06
7:142722792 A T 0.104660 -1.2450e-05
7:142724062 T C 0.129384 -1.8414e-05
7:142726014 G A 0.058443 6.2250e-07
7:142734735 C G 0.030163 8.0189e-06
7:142736125 C T 0.058678 -5.3165e-06
7:142741491 T C 0.226561 -1.3167e-05
7:142749294 T C 0.059279 1.5621e-05
7:142749919 A G 0.116101 1.8223e-05
7:142750147 T C 0.163164 -1.9263e-05
7:142761061 T G 0.395903 -4.8337e-06
7:142765398 T C 0.043691 -3.9413e-06
7:142766808 C T 0.093665 1.5246e-05
7:142771809 C G 0.033624 -3.8398e-06
7:142772743 A G 0.029470 -5.8436e-06
7:142814773 A C 0.115710 1.7011e-05
7:142816129 A G 0.137866 3.3084e-05
7:142906005 G A 1.922946 8.4374e-06
7:142906434 G A 0.626499 5.6539e-07
7:142908998 C T 0.532201 6.1721e-06
7:142913569 A G 0.113989 -3.7845e-06
7:142919731 A C 0.121081 -3.3145e-05
7:142924177 C T 0.046938 -1.5138e-05
7:142927491 G A 0.059541 8.1826e-07
7:142944820 T C 0.169678 3.1928e-05
7:142945256 A T 0.065008 3.8918e-06
7:142956877 T C 0.078400 1.5049e-05
7:142969558 G A 0.342111 -2.0467e-05
7:142975426 G A 0.043916 -1.8331e-05
7:142983699 A G 0.042593 7.9116e-06
7:142986684 A G 0.128241 -5.6128e-06
7:142988726 A G 0.060133 -1.0403e-05
7:142991361 C G 0.107060 -3.6364e-06
7:142999388 C T 0.034661 7.3103e-06
7:143012306 T C 0.181357 -7.3425e-06
7:143014244 C T 0.192467 -1.4377e-05
7:143016928 T C 0.614025 1.2509e-05
7:143017807 T G 1.939929 1.2504e-05
7:143019366 T G 0.119759 7.7377e-07
7:143020625 C T 0.463607 5.0415e-06
7:143021110 A G 0.203245 -8.3911e-07
7:143023642 A G 0.039758 -2.7307e-05
7:143024733 C T 1.867461 2.2292e-06
7:143025985 T C 1.117477 -2.6456e-06
7:143026724 T C 0.091962 1.1778e-05
7:143027055 T C 0.475591 1.5503e-04
7:143029874 A G 0.026461 1.3869e-06
7:143029983 C T 0.390524 2.1885e-05
7:143031527 T C 1.739577 -2.5543e-06
7:143043240 T C 0.824304 -5.3387e-05
7:143043349 T C 0.061812 -2.6380e-05
7:143043878 A G 0.026240 1.8907e-06
7:143044381 A G 0.476118 -2.4207e-05
7:143048422 G T 0.026049 2.0438e-06
7:143049847 G A 0.246470 -2.2360e-05
7:143049973 G A 0.467615 -2.7138e-05
7:143051311 T C 0.053143 -4.6435e-06
7:143054309 A G 0.364760 -7.0016e-06
7:143055029 A G 0.165721 3.6393e-06
7:143055408 G A 1.017305 1.8761e-05
7:143056902 A G 0.079158 -3.4580e-06
7:143061278 C T 1.098530 2.0166e-05
7:143064148 C T 0.503459 -7.4629e-06
7:143069310 C T 1.673498 1.2150e-05
7:143077036 T C 0.157959 -9.3108e-06
7:143080060 T A 0.061843 -4.8112e-06
7:143081833 G A 0.419643 -1.0682e-05
7:143083411 A G 0.838287 -1.9764e-05
7:143083661 C A 1.238868 -5.3685e-05
7:143085968 T C 0.024295 -1.9296e-06
7:143086010 T C 0.037078 -1.3716e-05
7:143088867 C T 1.864588 -6.4833e-06
7:143092269 A G 0.102209 5.0146e-06
7:143093538 A G 1.608463 -2.8885e-05
7:143095153 T C 0.041226 4.8277e-06
7:143095256 G A 0.782925 4.6061e-05
7:143097100 G A 1.853767 1.0335e-05
7:143103155 T C 0.273659 4.0026e-06
7:143104816 A G 0.198907 -1.3963e-06
7:143105543 C T 0.048203 3.9153e-06
7:143109139 C T 0.428330 -6.3574e-06
7:143110762 A G 0.696545 -1.3696e-05
7:143111805 T C 0.054360 -5.8170e-06
7:143124105 C G 0.050008 -3.0173e-06
7:143128499 A G 1.011291 7.8900e-06
7:143139381 G A 0.431713 1.0969e-05
7:143140675 A G 0.041485 -4.0995e-06
7:143141475 C T 1.352725 2.0274e-05
7:143149350 C T 0.698313 -1.7091e-05
7:143150904 A C 0.160009 -1.1651e-05
7:143174663 G A 1.716047 1.8075e-07
7:143175345 T C 0.552774 -1.7666e-05
7:143189828 A G 0.028436 1.8522e-05
7:143191034 A C 0.150228 8.4304e-06
7:143193347 G A 0.553155 -2.0586e-05
7:143195165 G T 0.212424 4.6760e-05
7:143195341 A C 1.126504 4.5898e-06
7:143198249 A C 1.785536 -1.3018e-05
7:143198905 T G 0.321773 1.3502e-06
7:143201493 G A 1.268015 -2.5181e-05
7:143201586 T C 0.058623 -2.9862e-06
7:143205107 A G 0.393383 -9.5917e-06
7:143205820 G A 0.037089 1.5877e-05
7:143208214 A C 0.716193 3.7240e-05
7:143208225 A G 0.210979 -1.4664e-05
7:143208782 C G 0.211955 4.3378e-05
7:143208968 G A 0.556735 -2.2999e-05
7:143209977 T C 0.031217 1.7059e-06
7:143214492 A G 0.077438 1.6643e-05
7:143216729 G A 0.861814 -1.6785e-06
7:143425911 C T 0.260828 -1.3563e-05
7:143426263 T G 0.069411 6.9542e-06
7:143428055 C G 1.092268 2.5341e-05
7:143431034 C T 1.092659 2.8828e-05
7:143431883 G A 1.873778 1.5546e-05
7:143432552 A G 0.101005 -7.2847e-06
7:143434404 C G 0.565234 -1.9600e-05
7:143437434 G A 0.148392 1.1653e-05
7:143572286 G T 1.101107 2.2073e-05
7:143576517 A G 0.194810 -1.1362e-05
7:143578993 C T 0.052473 1.9566e-05
7:143581507 A G 0.701642 -1.0658e-05
7:143582994 T C 1.910823 5.6357e-06
7:143591491 C T 0.199277 -5.8349e-06
7:143593876 C T 0.033859 -4.9013e-06
7:143603256 C T 0.402879 1.4030e-05
7:143609100 T C 0.119786 1.6047e-05
7:143618134 C T 0.551628 -2.9960e-08
7:143622084 A C 0.107322 -7.6354e-06
7:143632618 T C 0.604988 -2.2264e-06
7:143632833 G A 0.419511 -1.4705e-05
7:143633157 C T 0.479106 -1.2562e-05
7:143633297 G A 0.676425 8.6697e-06
7:143633648 C T 0.089694 -6.6467e-06
7:143657427 T C 0.120143 1.7794e-05
7:143657473 G A 0.181336 1.7871e-05
7:143657801 G A 0.684238 1.1845e-05
7:143659520 C A 0.253817 3.3005e-05
7:143659847 A G 0.037330 5.2387e-06
7:143667249 C T 0.074371 2.3798e-05
7:143671433 A C 0.046948 2.0924e-05
7:143674722 C T 1.903476 1.7379e-05
7:143689487 A G 0.026185 -3.0604e-06
7:143690673 C A 0.059789 2.6966e-06
7:143696250 A G 0.726437 1.8663e-06
7:143701516 T C 0.186705 3.7349e-05
7:143704122 T C 0.167353 -1.8593e-06
7:143704568 G T 1.931041 9.5658e-06
7:143718248 C G 0.087586 1.9477e-05
7:143719529 A G 0.025383 1.3649e-05
7:143722197 C T 0.654551 -1.1812e-05
7:143728216 G A 0.059120 9.4365e-06
7:143729951 C T 0.092241 6.7580e-06
7:143733280 G A 0.037316 9.2988e-06
7:143735249 A G 0.770699 4.9721e-06
7:143738961 G A 0.031839 -4.0040e-06
7:143739937 T C 0.336661 8.6168e-06
7:143741610 C A 1.922494 1.5269e-05
7:143744068 C A 0.319838 9.6195e-07
7:143744585 C T 0.160302 1.1147e-06
7:143747870 G A 0.642077 -2.6685e-06
7:143748257 A G 0.633108 -2.8203e-06
7:143751641 G T 0.421714 1.7566e-05
7:143760171 G A 0.064450 3.0943e-06
7:143760383 A C 1.886001 1.5947e-05
7:143769700 A G 0.036174 2.9000e-05
7:143771536 A G 1.056566 9.8335e-06
7:143771937 C G 1.014976 8.3735e-06
7:143772455 G A 0.271330 -3.1407e-06
7:143792991 A G 0.423183 -3.6842e-06
7:143801152 C T 0.444153 -1.2767e-05
7:143802534 G C 0.187827 4.9575e-05
7:143807304 C T 0.425029 -1.0440e-06
7:143813353 A C 0.044674 -2.6067e-06
7:143813724 T C 0.631408 1.3554e-05
7:143823833 C T 0.424879 -3.7047e-06
7:143826697 G C 1.056185 1.4251e-05
7:143827746 A G 0.106193 1.5439e-05
7:143827927 A G 0.041508 8.9585e-06
7:143844636 A G 0.113500 -1.2208e-05
7:143860462 T C 0.023500 1.8840e-05
7:143870935 T C 1.034705 1.3378e-05
7:143874190 T C 0.614634 1.8181e-05
7:144077616 C T 1.218864 -9.0990e-06
7:144082660 A G 0.033903 2.0885e-05
7:144084143 C T 0.036174 -1.1265e-05
7:144091959 G A 1.824773 1.0034e-05
7:144091985 C T 1.141915 5.0487e-06
7:144094418 C T 0.086016 -2.6177e-05
7:144094613 T G 0.337834 -7.1438e-05
7:144095600 G A 1.087012 -3.7400e-07
7:144096158 T C 0.022728 1.6528e-05
7:144098922 A G 0.350127 -6.1920e-05
7:144107553 A G 0.788456 2.6785e-05
7:144113853 T C 1.024319 -2.0035e-05
7:144141405 C T 0.057015 -2.0594e-06
7:144148323 T C 0.344072 -4.7726e-05
7:144149298 G A 0.030102 1.6084e-05
7:144153879 A G 0.620580 1.1393e-05
7:144155010 T C 0.035895 2.5608e-05
7:144156034 G T 1.645140 -1.1722e-05
7:144159358 T C 0.593456 1.2243e-05
7:144159463 G A 1.645766 -1.0891e-05
7:144160780 A G 1.287652 2.4146e-05
7:144170773 T C 0.430139 -4.1514e-05
7:144184387 T C 1.635039 -1.3229e-05
7:144194514 C T 0.043392 4.4225e-06
7:144200655 T C 0.109862 3.1542e-06
7:144214922 T C 0.451510 1.4864e-05
7:144219083 A G 0.026175 1.2129e-05
7:144222929 G A 0.466051 -1.0954e-05
7:144226275 T A 0.045541 2.2589e-05
7:144226447 T C 0.096120 -2.6510e-05
7:144226935 T C 0.202374 1.3974e-05
7:144227475 A G 0.258047 -8.2409e-06
7:144244939 A C 0.216800 7.9169e-06
7:144252665 C A 0.045517 -4.8379e-06
7:144258476 T C 0.086988 -2.3171e-06
7:144265616 A C 0.048026 -2.1194e-05
7:144274735 T G 0.229267 2.9953e-06
7:144277757 A C 1.197027 -9.1364e-06
7:144277865 G A 0.305528 1.2912e-06
7:144278550 G A 0.336093 1.5593e-05
7:144281209 G A 0.104990 -5.5999e-06
7:144282236 G A 0.039822 3.5185e-06
7:144284361 A C 0.077832 -3.5334e-05
7:144290578 G A 0.375548 2.4067e-05
7:144295970 G A 1.537934 -6.1741e-06
7:144298427 A C 0.410964 9.7724e-06
7:144300501 C T 0.118848 -2.6026e-05
7:144305519 A C 0.326220 -7.7759e-06
7:144306828 G A 0.036565 1.0026e-05
7:144306864 A G 0.024074 -1.9795e-05
7:144308410 T C 0.200773 -4.0573e-06
7:144318130 T C 0.041614 2.1455e-05
7:144318507 G T 0.053326 1.4701e-05
7:144318729 G C 0.144146 4.0779e-06
7:144331267 A G 0.038918 1.4446e-05
7:144332882 G C 0.032332 -2.7305e-05
7:144334183 C G 0.472953 5.0364e-06
7:144334808 T C 0.294717 6.1688e-06
7:144351306 C A 0.957257 -1.9153e-05
7:144351781 G A 0.098207 -4.1228e-06
7:144358244 C T 0.060224 -9.0947e-06
7:144363907 G T 0.041386 -9.1216e-06
7:144364829 T C 0.076394 -1.0284e-05
7:144364918 T G 0.077856 -1.3652e-05
7:144367276 A G 0.031700 -1.3050e-05
7:144381373 C T 0.063821 7.1356e-06
7:144382162 A G 0.027579 -7.9219e-06
7:144383934 C T 0.324571 -8.5573e-06
7:144391380 T C 0.054071 4.2537e-06
7:144400662 C T 1.096025 9.6482e-06
7:144403951 T C 0.034178 -1.1881e-05
7:144410028 A G 0.077414 -1.2321e-05
7:144410927 T G 1.024013 1.5342e-05
7:144415536 C T 0.087685 -7.7940e-06
7:144417994 A G 0.075877 2.0951e-05
7:144420808 G C 0.204530 1.8292e-05
7:144426894 A G 0.028847 1.0206e-05
7:144429142 C A 1.954327 -9.2482e-06
7:144437381 G A 0.022272 -1.7431e-05
7:144439392 T C 0.048900 1.6694e-05
7:144439694 C G 0.148555 -1.9914e-06
7:144459198 G T 0.360956 -2.7429e-06
7:144460695 C T 0.855406 1.1725e-05
7:144461228 C T 1.194480 9.5942e-06
7:144463792 A C 0.255374 -2.3506e-06
7:144465912 T C 0.893919 -2.8719e-05
7:144466126 C T 0.076227 1.6766e-05
7:144473459 A C 0.057770 1.0739e-05
7:144473538 T C 0.434317 -2.9151e-05
7:144474263 T G 0.033937 -1.7157e-05
7:144482777 A G 0.073953 1.0338e-05
7:144483547 T C 0.881659 -1.5555e-05
7:144489321 T C 0.057617 2.6695e-05
7:144493087 A G 0.424927 -1.6073e-05
7:144509395 T G 0.912166 -2.9945e-05
7:144510647 A G 0.202201 1.0438e-05
7:144514438 A G 0.234965 -2.9084e-05
7:144524168 T G 0.677965 -1.5280e-05
7:144524917 G A 0.127102 2.4408e-05
7:144532104 A G 0.810960 -3.1486e-05
7:144534620 G T 0.150680 -1.4552e-05
7:144534833 C G 0.222597 2.4776e-05
7:144548466 T C 0.036619 -3.6136e-07
7:144563511 C T 0.062319 -1.8521e-05
7:144564782 C T 0.024431 -6.8220e-06
7:144566608 G A 0.177015 -1.4433e-05
7:144569555 G C 0.035613 -1.8355e-05
7:144577443 T G 0.054373 1.3123e-05
7:144589495 T C 0.049634 -4.0124e-06
7:144593894 T C 0.908201 -3.9636e-05
7:144607689 C T 0.073436 -1.1553e-05
7:144607861 A C 0.038469 -3.3028e-05
7:144618173 A G 0.076625 3.6742e-06
7:144621894 G T 0.041522 -2.8403e-05
7:144624827 C A 0.058191 -1.7628e-06
7:144624996 T C 0.573353 -1.3138e-05
7:144626535 T C 0.111871 -2.0783e-05
7:144628118 T C 0.188374 -2.1753e-05
7:144633468 T C 0.128530 -1.6941e-05
7:144638607 A G 0.043378 -2.4796e-05
7:144638953 G A 0.180225 -4.2335e-05
7:144647439 T G 0.083846 6.0566e-06
7:144647753 T C 0.101920 1.3172e-05
7:144649240 G A 0.218894 -1.5461e-06
7:144659324 T C 0.857075 -2.1441e-06
7:144661451 C A 1.015704 1.1609e-05
7:144666928 G A 0.027535 -2.8682e-05
7:144669632 G A 0.548143 -1.1310e-05
7:144676467 G A 1.222886 4.0494e-05
7:144679309 T C 0.802168 4.0264e-05
7:144688548 A G 0.107281 2.5290e-05
7:144700337 G A 0.033325 2.9907e-06
7:144701090 G T 0.675650 -9.3943e-07
7:144719573 C T 0.022422 3.4086e-05
7:144721441 T C 0.948530 7.1680e-06
7:144725708 G A 1.639925 5.7143e-06
7:144735177 T G 0.655064 -5.0035e-06
7:144735217 C T 0.287615 3.5949e-05
7:144743405 C A 0.394356 -1.1884e-05
7:144747973 C A 0.577303 2.5866e-05
7:144748174 A G 0.096317 -1.6551e-05
7:144753601 A C 0.064658 -1.0341e-06
7:144789727 C G 0.072318 -2.8889e-05
7:144794953 C T 0.034603 -2.7342e-05
7:144795359 T C 0.251597 9.1878e-06
7:144801924 T C 0.217905 -8.1443e-06
7:144812154 G A 0.080280 -5.5985e-06
7:144822060 G T 0.598603 1.5229e-05
7:144823246 A C 1.069462 1.3203e-05
7:144827345 G A 0.080899 -1.4329e-05
7:144831010 G A 0.035052 -2.6217e-05
7:144833408 T C 0.900287 3.0352e-05
7:144833630 C T 0.035630 5.5430e-08
7:144839410 G T 0.285653 -2.3736e-05
7:144839923 C A 0.029085 -1.9623e-06
7:144840057 A C 1.457300 1.7535e-05
7:144841531 A G 0.325315 -1.5459e-06
7:144841816 G A 0.952933 -2.3707e-05
7:144842797 T C 0.043909 -8.1297e-07
7:144860588 T C 0.027562 1.0829e-05
7:144863626 G A 0.036783 2.5590e-06
7:144867371 A C 0.023962 6.8640e-07
7:144867727 T G 0.105146 -3.2366e-06
7:144869176 A G 0.051286 1.9879e-05
7:144869428 G A 0.071811 2.7828e-06
7:144872592 T C 0.070924 1.6311e-05
7:144873427 G T 0.522311 7.5175e-05
7:144874425 T C 0.035277 2.3583e-05
7:144876825 T C 0.031380 2.2161e-05
7:144878157 G A 0.741964 4.3514e-05
7:144879079 A C 0.262589 -4.3877e-06
7:144882257 A G 1.388358 2.6315e-05
7:144883215 G T 0.104936 5.5751e-06
7:144888698 T C 0.305253 -3.5901e-06
7:144892086 T C 0.540596 -1.2657e-05
7:144892798 G T 0.569127 -1.7213e-05
7:144899032 C A 1.910296 -1.6074e-05
7:144902428 C G 0.055607 9.8356e-06
7:144902448 G A 0.081378 8.0099e-06
7:144903291 C T 0.101573 -2.2654e-05
7:144905756 A G 0.085121 1.7237e-05
7:144908420 G A 0.070183 1.5074e-06
7:144916518 T C 0.528723 -3.0908e-05
7:144930163 T C 0.078828 -6.1853e-06
7:144939678 G A 1.296849 2.5142e-05
7:144948161 A G 1.910173 -1.5961e-05
7:144951955 G A 0.055064 -4.7833e-06
7:144957526 C T 0.616194 -1.8383e-05
7:144958662 A G 0.146339 1.0352e-05
7:144959531 A G 0.266838 -1.4725e-05
7:144979689 T C 0.036755 -3.1859e-06
7:144980789 G T 0.529495 -6.6795e-06
7:144986806 C A 0.582182 -9.4682e-06
7:145017233 C T 0.129146 -3.8631e-06
7:145018463 A G 1.753251 -4.1909e-05
7:145027855 T G 0.816427 -8.6497e-06
7:145046993 A G 0.045333 1.5014e-05
7:145051221 T C 0.435915 -1.4040e-05
7:145075257 A C 0.536536 -8.6050e-06
7:145080006 C T 0.059731 -1.4608e-06
7:145083617 T C 0.097048 1.8793e-06
7:145083742 A G 0.031737 1.3181e-06
7:145084002 T C 0.222508 7.3359e-07
7:145092055 A G 0.056865 -1.6670e-06
7:145118060 C T 0.153740 1.4350e-05
7:145118700 T C 0.021456 1.2440e-07
7:145119520 G A 0.527061 -8.8658e-06
7:145122123 G A 0.027896 3.5943e-06
7:145131652 G A 0.887796 -1.0233e-05
7:145139589 A G 0.250431 2.3749e-05
7:145141776 T C 0.661126 -4.9049e-08
7:145142234 C T 0.535044 8.7824e-06
7:145147027 G A 0.021490 -1.1785e-05
7:145150082 A G 0.564282 1.2353e-05
7:145156063 C T 0.044646 5.9031e-06
7:145160477 C A 0.256367 -1.9273e-05
7:145165247 T C 0.185345 4.3908e-05
7:145171003 G C 0.111218 -9.8940e-07
7:145175731 C T 0.524708 -1.2537e-05
7:145185358 T C 0.293904 1.1328e-05
7:145185535 C A 0.083857 -3.3116e-06
7:145193978 C T 0.267512 -9.3642e-06
7:145198165 C T 0.607960 -8.6823e-06
7:145208265 A G 0.278796 1.5232e-05
7:145209921 T C 0.116277 1.8318e-05
7:145210477 T C 0.047152 1.0775e-05
7:145218324 C T 0.186579 -8.1067e-06
7:145222524 G A 0.025509 -8.3716e-06
7:145225521 A C 0.610982 -2.8175e-06
7:145231011 A G 0.063447 5.0614e-06
7:145231888 T C 0.044075 -1.7353e-05
7:145234712 C T 0.108961 2.0386e-07
7:145261892 A G 0.057154 -1.3550e-06
7:145263008 C T 0.982824 9.5824e-06
7:145279883 C T 0.224517 -1.9779e-05
7:145293599 T C 0.232116 -1.4425e-05
7:145296400 G A 0.078784 -1.5601e-06
7:145297078 A C 1.053598 -1.5625e-05
7:145307048 G T 0.379991 8.9884e-06
7:145316174 A G 0.151948 6.1395e-06
7:145327736 G T 1.453118 -3.3776e-06
7:145331508 G C 0.126324 1.6612e-05
7:145345378 C A 1.428418 -3.8434e-06
7:145366398 A G 0.085716 -8.0317e-06
7:145376204 G A 0.049450 3.4356e-06
7:145379024 T G 0.110844 -1.2597e-06
7:145383351 C G 0.146172 -1.1351e-05
7:145383915 A G 0.041488 -7.0274e-06
7:145384554 G A 0.051834 -1.5198e-05
7:145384643 A G 0.755906 -2.2801e-07
7:145386088 T G 0.130183 -8.0827e-06
7:145391792 C T 1.144088 2.4922e-05
7:145392970 C T 0.444921 1.2709e-05
7:145397277 C T 0.466044 2.0418e-05
7:145399288 C A 0.063502 -1.0218e-06
7:145402462 A G 0.050899 1.1912e-05
7:145402628 C T 0.033689 -9.9754e-06
7:145404869 G A 0.701251 1.2715e-05
7:145409857 C T 0.091703 -1.1969e-05
7:145418387 T C 0.601364 -1.8905e-07
7:145425109 C T 0.133419 7.1979e-06
7:145426986 G T 0.853719 -1.0807e-06
7:145428292 G A 0.027042 5.3850e-06
7:145433525 G A 0.033638 -6.4452e-06
7:145437187 C T 0.084724 -1.5208e-07
7:145439719 C A 0.093074 -2.4137e-06
7:145443889 A G 0.139695 1.2334e-06
7:145452636 A G 0.274298 -1.4890e-05
7:145455771 G A 0.358385 4.2223e-06
7:145491687 A G 0.066269 2.7364e-05
7:145502851 T G 0.101787 -8.6948e-07
7:145510940 G A 0.175951 -1.6087e-05
7:145513810 T C 0.036922 5.5635e-06
7:145551541 A G 0.031758 1.7841e-05
7:145553674 T C 0.092530 -4.8618e-06
7:145559378 T C 0.255507 -5.0671e-06
7:145580653 G A 0.039907 -4.7783e-06
7:145591133 A G 0.175223 -1.2667e-05
7:145600035 T C 0.201463 -1.9393e-05
7:145613036 A G 0.177342 -1.0205e-05
7:145626789 A G 0.098510 6.2605e-07
7:145640606 T C 0.095542 -1.0567e-05
7:145661320 T G 0.162631 -4.6738e-06
7:145671873 A G 0.345011 2.1077e-07
7:145676705 G T 0.064161 7.4190e-06
7:145682127 T G 0.139002 -1.0499e-06
7:145692743 T G 0.247827 -5.7516e-06
7:145693193 G A 0.208739 4.7125e-07
7:145695083 T C 0.149898 -5.5967e-06
7:145707563 G C 0.092179 -2.2568e-05
7:145718754 A C 0.264350 -6.1461e-07
7:145719079 G C 0.165758 3.4375e-06
7:145719345 C G 0.285728 -3.6233e-05
7:145719757 G A 0.119946 1.2565e-05
7:145720941 G A 0.079488 -6.0253e-06
7:145723207 C T 1.438417 2.5051e-05
7:145744026 C T 1.085115 1.4255e-05
7:145744347 A C 0.332798 -1.2858e-05
7:145745182 A G 1.031482 1.1812e-05
7:145747458 G T 0.720616 2.5293e-05
7:145747516 G A 0.057685 -9.1874e-06
7:145748450 T G 0.254664 1.0292e-05
7:145750744 T C 0.022027 -1.1273e-05
7:145766259 G A 0.258414 1.2730e-05
7:145768267 G A 0.276242 -7.5570e-06
7:145772295 A G 1.585606 -1.4111e-05
7:145773515 T C 0.291273 -5.2816e-06
7:145773791 G A 0.715516 4.2766e-06
7:145775109 A G 0.267144 -8.6238e-06
7:145782031 G A 0.039112 2.9305e-07
7:145788161 A G 1.581863 -2.1924e-05
7:145792035 G C 0.119072 -1.2396e-05
7:145794671 A G 0.439760 -7.3656e-06
7:145806531 A G 0.179599 1.3606e-05
7:145812269 A G 0.044065 -1.7839e-05
7:145823947 T C 0.037146 1.7880e-05
7:145845418 T C 0.182669 -3.3624e-05
7:145848891 C T 0.048906 2.7429e-05
7:145864936 A G 0.034304 -1.6295e-05
7:145875613 C T 0.335862 1.4519e-06
7:145876658 T C 0.043535 1.2574e-05
7:145881655 C T 0.034930 3.5454e-07
7:145885342 A G 0.518432 -1.6899e-05
7:145892913 C A 0.428711 1.3490e-05
7:145910668 G T 0.090401 -1.9185e-06
7:145914052 A G 0.062564 4.8452e-06
7:145917116 G C 0.028032 -1.2002e-05
7:145920329 T C 0.050875 9.7526e-06
7:145921954 T G 0.037854 -5.6107e-07
7:145923176 G A 0.022979 -1.2785e-06
7:145924104 G A 0.064841 -5.7666e-06
7:145933157 T C 1.037252 -1.1017e-05
7:145936334 G A 0.277092 -1.6307e-05
7:145952946 A C 0.086287 -7.0155e-06
7:145959243 G T 0.060809 -6.8430e-06
7:145970220 C T 0.048577 1.7456e-05
7:145990194 C A 0.049943 -2.0077e-05
7:145991131 G A 0.029317 -6.2433e-06
7:146006356 A G 0.046649 -8.9137e-06
7:146007792 G A 0.694835 2.4738e-06
7:146018273 G A 0.041100 -1.7397e-05
7:146019105 G A 0.049083 3.3475e-06
7:146019421 A G 0.028606 7.6499e-06
7:146023023 A G 0.133338 -7.9682e-06
7:146023815 G T 0.030972 -4.2980e-06
7:146032524 T C 0.538981 9.1937e-06
7:146036899 T C 0.100798 -1.6510e-05
7:146039318 C T 0.024101 -1.0632e-05
7:146039562 A G 0.028596 1.2157e-05
7:146043176 G A 0.385781 -1.1385e-05
7:146060584 C G 0.131220 -2.4542e-05
7:146070070 A G 0.094821 3.6457e-06
7:146081452 A G 0.210044 -5.7953e-06
7:146082130 G A 0.052667 6.3941e-07
7:146090127 A C 0.072807 2.8085e-05
7:146092497 G T 0.842942 -9.1827e-06
7:146097449 C T 0.175506 -9.1481e-06
7:146101842 A G 0.053581 -2.5088e-06
7:146103878 T C 0.081626 2.8491e-05
7:146104631 A G 0.032023 -1.5548e-05
7:146110215 A G 0.020283 -1.3494e-05
7:146120600 G C 0.021711 -9.4245e-06
7:146121539 T C 0.621423 2.2437e-06
7:146128613 G A 0.054642 1.3248e-05
7:146134704 T G 0.164677 9.9068e-06
7:146138818 T C 0.109260 -1.1501e-05
7:146143356 A G 1.934642 -3.8508e-05
7:146152053 A G 1.427086 1.1663e-06
7:146162860 A G 0.229294 -9.2959e-06
7:146169190 T A 0.028684 -1.0610e-06
7:146189652 G T 1.066011 1.3279e-05
7:146193963 T C 0.173891 5.2487e-07
7:146193964 G A 0.644831 -2.1062e-05
7:146197764 A G 0.268171 2.7521e-05
7:146201517 A G 0.046595 8.7550e-06
7:146202264 C A 0.695481 -4.2510e-06
7:146213134 A C 0.031472 -6.1000e-06
7:146214223 T C 0.102107 -2.0747e-05
7:146214248 G A 0.090581 2.9135e-05
7:146214986 A G 0.444170 -3.0702e-05
7:146218033 C T 0.081541 1.7945e-05
7:146220789 T C 0.042732 -2.2708e-05
7:146226654 C T 0.243308 -1.3279e-05
7:146228009 T C 0.055523 -6.2727e-07
7:146235639 C T 0.208260 -7.0806e-06
7:146243683 G A 1.269256 -4.6343e-06
7:146247205 G T 1.614090 -4.8569e-05
7:146260418 T C 0.029653 -1.1497e-06
7:146276964 T A 0.029340 1.0301e-05
7:146281412 T C 0.629797 -8.9785e-06
7:146284115 A G 0.038598 -1.2976e-06
7:146294067 A C 1.638674 -3.2817e-05
7:146303644 G A 0.040081 4.2562e-07
7:146317033 T G 0.056213 -1.2876e-05
7:146325412 G A 1.147879 5.8707e-06
7:146326157 G A 1.258040 1.0557e-06
7:146331010 A C 0.181700 2.0503e-07
7:146332475 C A 0.078006 7.9169e-06
7:146337688 T C 0.146226 6.9902e-06
7:146342663 C T 0.390837 -3.1395e-05
7:146351217 A G 0.077026 -1.6126e-06
7:146351679 A G 1.939041 -9.1366e-06
7:146355921 T C 0.076044 -9.1015e-06
7:146358158 T C 0.044436 -2.5862e-05
7:146358510 A C 1.167411 -4.5065e-06
7:146371506 C T 1.636780 -1.7409e-05
7:146380973 G T 0.098748 -1.3408e-05
7:146385753 T C 0.048699 3.7064e-06
7:146389161 C A 1.704634 -1.7391e-05
7:146402541 G T 0.051742 -1.1813e-05
7:146403638 A G 0.034413 1.0243e-05
7:146404988 A G 0.063142 -7.7042e-06
7:146406691 G A 0.102549 4.2349e-06
7:146415736 T C 0.063070 -3.3514e-05
7:146417467 G A 0.092220 2.9013e-06
7:146420329 T G 0.258081 -5.1530e-05
7:146424881 C G 0.114356 -5.8963e-05
7:146428215 G A 0.114815 1.2844e-05
7:146430670 C T 0.071920 1.5146e-06
7:146433429 G A 0.275440 -5.3672e-05
7:146438301 A G 0.038955 2.5224e-05
7:146440527 T C 0.027246 7.9361e-06
7:146441419 G A 0.069632 1.0707e-05
7:146442187 T C 0.051460 -3.0142e-06
7:146443339 A G 0.206845 -8.5808e-06
7:146458079 A C 0.307218 -1.3342e-05
7:146460779 A G 0.153274 -3.7626e-05
7:146463205 T C 0.067048 -6.5890e-06
7:146464965 T C 0.502599 -4.8575e-05
7:146471173 T G 0.050280 6.3306e-06
7:146476641 T C 0.084989 8.5078e-06
7:146483410 G C 0.029687 -5.3338e-06
7:146483436 C T 0.059126 9.0088e-06
7:146492014 A T 0.067510 5.5655e-06
7:146496578 T C 0.108295 -1.6733e-05
7:146505943 G A 0.034607 -1.0880e-05
7:146516956 G C 0.073633 7.5915e-06
7:146522528 C T 0.084367 9.9108e-06
7:146527976 T C 0.021619 1.9151e-05
7:146533276 G T 0.054414 -1.1317e-05
7:146534267 T G 0.429268 6.3268e-06
7:146537237 A G 0.052537 7.9383e-06
7:146538233 A G 0.101954 2.2668e-05
7:146540782 A G 0.437819 2.3187e-05
7:146542698 G A 0.147097 -1.3883e-05
7:146542987 A G 0.107040 -7.5193e-06
7:146546484 T C 0.032805 1.6161e-05
7:146547214 G A 0.107693 -1.4371e-05
7:146550239 T C 0.572190 -5.9466e-05
7:146554719 C A 0.023612 -1.4748e-06
7:146558765 T G 0.762988 6.1735e-05
7:146563853 T C 0.213556 2.8173e-05
7:146569065 G A 0.121955 -1.8103e-06
7:146570960 A G 1.361581 4.5862e-06
7:146571958 A G 0.036188 -1.4013e-05
7:146578167 G A 0.255616 -3.5977e-05
7:146580713 C A 0.828234 -2.7010e-05
7:146582565 C T 0.878405 -1.5126e-05
7:146586139 T C 0.046931 1.0179e-06
7:146586456 A G 0.524899 -7.0082e-06
7:146587142 T C 0.105622 -1.4994e-05
7:146600338 C G 0.716064 -1.2832e-05
7:146600404 C T 0.084346 -2.3331e-05
7:146600898 A G 0.075568 4.9034e-06
7:146618729 C T 1.325441 -1.3421e-05
7:146619714 G C 0.066864 5.3595e-06
7:146634736 T C 0.070519 1.0223e-05
7:146644075 C T 0.043307 8.2500e-06
7:146656034 C T 0.068248 -2.1527e-05
7:146658874 G A 0.782789 -9.8559e-06
7:146659115 G A 0.626808 -1.9073e-05
7:146664009 T C 0.064661 -3.0365e-05
7:146668725 C T 1.907477 1.3955e-05
7:146672820 T C 0.022867 -1.7390e-05
7:146678063 A G 0.064753 -6.1138e-06
7:146681951 G C 0.551424 -2.4348e-05
7:146684962 G A 0.060513 4.9032e-05
7:146691344 A G 0.043038 1.1423e-05
7:146691509 C T 0.038058 8.1325e-06
7:146692245 G A 1.214593 1.3946e-05
7:146699449 A G 0.020606 -1.6637e-05
7:146705701 T C 0.761407 -1.3744e-05
7:146706235 C T 1.008319 -1.7723e-05
7:146709333 T G 0.068027 1.4209e-05
7:146712085 G A 0.050810 -1.9971e-05
7:146712382 A G 0.024958 2.7251e-06
7:146712937 G A 0.024414 -2.2888e-05
7:146715607 G A 0.066297 4.3974e-06
7:146720611 G A 0.158415 2.8408e-06
7:146724050 A G 0.328729 -1.2001e-05
7:146725968 G C 0.102233 -1.9041e-05
7:146727251 C T 0.139325 6.3917e-06
7:146729161 A G 0.097228 4.3593e-06
7:146739456 A C 0.069642 -4.3116e-06
7:146745442 G A 0.436187 -2.2614e-05
7:146752137 A G 0.189741 -1.5074e-05
7:146753732 T C 0.026039 9.2675e-06
7:146759757 A G 0.058168 -3.7997e-06
7:146759900 C T 0.918741 -3.5710e-05
7:146761579 A C 0.115366 -1.9509e-06
7:146768197 C T 1.381555 -1.0611e-05
7:146768572 G C 0.229675 -1.5964e-05
7:146768776 C T 0.031071 5.3855e-06
7:146769577 A G 0.103603 1.6529e-05
7:146771502 T C 1.359317 -1.0558e-05
7:146771595 C T 0.030578 2.0525e-06
7:146774157 G A 0.031680 9.1575e-06
7:146775748 A G 0.026974 6.4664e-06
7:146777990 A G 0.146362 -5.4046e-06
7:146780421 C T 0.078835 7.3208e-09
7:146783263 T C 0.113578 -5.8028e-06
7:146790725 C A 0.060354 -5.6027e-06
7:146792660 G A 0.058491 -1.7560e-05
7:146793133 C G 0.073304 -1.0155e-05
7:146793196 C T 0.056570 -2.8501e-05
7:146793235 T C 0.097599 -1.0681e-05
7:146794428 T G 0.189401 -2.1965e-05
7:146796313 A G 0.135340 -1.4265e-05
7:146799718 A C 0.034858 1.5410e-07
7:146800106 A G 0.801420 -3.3437e-05
7:146814185 A G 0.026624 -1.7451e-05
7:146823361 A G 0.598236 -2.6409e-05
7:146826210 C T 0.090976 -4.1630e-06
7:146826629 T G 0.060031 3.1039e-05
7:146837274 C T 0.896197 2.6688e-06
7:146848251 G A 0.341346 1.7672e-05
7:146850936 G T 1.149327 2.8502e-05
7:146852731 G A 0.071277 -1.6801e-05
7:146855615 C T 0.056641 1.0465e-05
7:146856717 C A 0.141807 2.3217e-06
7:146857300 C T 0.043072 -1.2989e-05
7:146866779 A G 0.218146 2.8628e-05
7:146869664 G T 0.040380 7.1539e-06
7:146872116 C T 0.048832 -6.8179e-06
7:146881394 T C 0.204867 2.7943e-05
7:146887868 G A 0.093295 -1.2918e-05
7:146897402 T C 0.033165 1.8667e-05
7:146897589 T C 1.115308 3.7530e-05
7:146903850 T C 0.043378 -1.5316e-06
7:146911290 G A 0.021647 2.0309e-06
7:146913363 T C 1.487919 -8.1179e-06
7:146934775 A G 0.239844 -2.4768e-05
7:146936025 C T 0.047968 1.4525e-05
7:146939907 C G 0.029106 4.1786e-05
7:146943356 T C 0.147474 7.6137e-07
7:146948530 A G 1.538121 4.8924e-06
7:146955688 T C 0.179857 4.6965e-06
7:146958195 C A 0.298719 4.5035e-05
7:146969399 C T 0.570106 -1.7782e-05
7:146973118 G A 0.319396 -2.7959e-05
7:146984325 T C 0.083200 1.6040e-05
7:146986789 T G 0.042807 4.2036e-07
7:146991320 C G 0.132824 3.0129e-05
7:146993759 A G 0.824046 -3.4605e-06
7:146996595 T C 1.971312 4.8802e-06
7:146997861 A G 0.046285 2.7552e-05
7:146999921 C T 0.058912 1.5587e-05
7:147005176 C T 0.338102 1.9560e-05
7:147005265 C T 0.105133 1.1149e-05
7:147014318 A G 0.790891 1.4980e-05
7:147014588 C T 0.163399 3.8396e-07
7:147025845 C T 0.623187 -1.0634e-05
7:147026915 G A 1.125375 -2.8546e-05
7:147041543 A G 0.131475 6.1940e-07
7:147053840 T C 1.467901 6.7736e-07
7:147064027 A G 0.035579 -3.1795e-06
7:147073511 C T 0.501294 -2.2392e-05
7:147073708 A G 0.023102 -1.2517e-05
7:147081051 C G 0.082201 -6.5437e-06
7:147087531 T C 0.234278 2.9358e-06
7:147090866 G A 1.444612 7.1905e-07
7:147096254 C T 0.259542 3.1016e-05
7:147132505 C T 0.345963 4.8578e-05
7:147134634 T C 0.034607 -3.7304e-06
7:147139405 T C 0.127419 -9.5393e-06
7:147140812 T C 0.393747 -1.2122e-05
7:147143673 G C 0.026699 -1.4377e-05
7:147148066 T C 0.051895 -1.8090e-05
7:147155060 A G 1.479582 -6.5095e-07
7:147163607 C T 1.479933 2.6856e-06
7:147165497 T C 0.157837 6.6733e-07
7:147182405 T G 0.057773 9.7221e-06
7:147184567 G A 1.478709 4.4009e-06
7:147188278 T C 0.029136 -1.4913e-05
7:147194880 C T 0.246317 -8.6304e-06
7:147197683 A C 0.052197 -1.5869e-05
7:147197762 A G 0.480378 7.9943e-06
7:147197946 G A 1.932864 -1.3885e-05
7:147199398 A G 0.505475 -3.4895e-05
7:147203791 C A 0.119640 1.4390e-05
7:147205228 A G 0.069078 6.0732e-06
7:147205542 G A 0.034862 1.6287e-05
7:147210921 T C 0.035467 -1.5636e-05
7:147212142 A G 1.444187 -2.4449e-04
7:147214833 A C 1.440073 -3.5207e-04
7:147222039 G A 0.061224 -5.4858e-06
7:147223640 A C 0.571724 -2.5965e-06
7:147225293 G C 0.044952 -1.3372e-08
7:147225881 C T 0.779379 2.0052e-05
7:147225900 C A 0.490081 -4.9051e-06
7:147227042 G A 0.020260 1.3321e-05
7:147232850 T C 0.337252 2.1331e-05
7:147236358 T C 0.037259 1.6923e-05
7:147236664 C T 0.630545 -2.2914e-05
7:147247139 G A 0.303200 1.3230e-05
7:147248763 G T 0.217850 3.4894e-05
7:147251089 A G 0.026706 2.0317e-05
7:147258136 T G 0.110929 8.4080e-06
7:147262951 A G 0.064396 -4.0191e-06
7:147263775 C T 0.378104 -1.7962e-05
7:147281034 A C 0.064658 -4.3362e-06
7:147284164 T G 0.138689 -1.2543e-05
7:147284171 G A 0.057573 -2.7247e-05
7:147287333 C T 1.309462 2.9668e-06
7:147290519 A G 0.023262 -2.2605e-05
7:147290995 A C 0.091438 -4.2477e-06
7:147301994 G A 0.831838 -1.2344e-05
7:147304713 T C 1.318322 2.3406e-06
7:147306931 C T 0.035470 -7.2061e-06
7:147312991 T C 0.393438 2.8491e-05
7:147313925 A G 0.091180 3.2492e-05
7:147328921 T A 0.096337 3.4294e-05
7:147329151 G A 0.083778 2.0818e-05
7:147332337 C T 0.415747 -2.6537e-05
7:147333788 T C 0.149551 -1.2747e-05
7:147338616 C G 0.377401 9.1701e-06
7:147339755 T C 0.027681 -2.3650e-05
7:147342335 G A 0.043630 -8.0318e-06
7:147345114 A G 0.050501 -1.8924e-05
7:147351071 G A 0.307293 -2.3793e-05
7:147354676 G A 0.256700 -2.1517e-05
7:147356104 G A 0.172463 -1.9370e-06
7:147359961 G A 0.177192 5.0619e-06
7:147364456 T G 0.082092 1.8586e-06
7:147368389 G A 0.098605 8.6705e-07
7:147370711 T G 0.027103 -2.1382e-05
7:147370818 A G 0.146325 -9.2747e-07
7:147375789 T C 0.071274 -8.8335e-06
7:147387509 A C 0.091489 5.5475e-06
7:147391444 G C 0.027226 -8.6671e-06
7:147400158 A G 0.051008 1.4006e-05
7:147411209 G A 0.166489 -5.0735e-05
7:147411333 A G 0.096790 -9.5280e-07
7:147417555 A G 1.256194 -1.6758e-05
7:147419098 T C 0.023833 -3.6270e-06
7:147421536 T G 0.305273 -8.8821e-06
7:147429043 A G 0.066881 1.6146e-05
7:147443492 A G 0.130767 8.2862e-06
7:147443900 A G 0.453455 -4.5792e-07
7:147447176 A G 0.077944 1.7423e-05
7:147452454 A G 0.679196 9.4792e-06
7:147463059 G A 0.047965 4.2206e-06
7:147469901 C A 0.488537 -1.5274e-05
7:147471487 A G 0.070234 -2.7570e-05
7:147480187 A G 0.024598 2.9703e-06
7:147487758 T C 0.155902 -9.2523e-06
7:147488162 C T 0.100754 -1.0364e-05
7:147488371 C T 0.722690 -1.5475e-05
7:147489490 C T 0.129962 -2.2709e-05
7:147495069 G A 0.062618 -1.1088e-05
7:147495593 T C 0.029436 -1.6614e-05
7:147520530 C A 1.379971 -2.5180e-05
7:147523909 T C 0.045660 2.3502e-05
7:147533323 C A 0.036572 -4.0446e-07
7:147533720 G A 0.039703 -8.3391e-06
7:147537678 C T 0.099472 -6.7829e-06
7:147549316 C T 0.065623 -1.5636e-05
7:147551233 G A 0.116862 -4.4733e-06
7:147559164 C T 0.094668 -9.5059e-06
7:147559328 T C 1.163780 -2.7738e-05
7:147580902 G A 1.016482 -1.2027e-05
7:147581965 G T 0.118542 -3.7209e-06
7:147595317 G C 0.030364 -1.4130e-05
7:147595929 A G 1.660997 -1.4114e-05
7:147599214 T C 0.596016 -1.4661e-05
7:147605256 A G 0.128377 1.2483e-05
7:147610120 G A 0.508097 -9.1420e-06
7:147614835 T C 0.549449 1.0943e-05
7:147615059 A G 0.064362 2.0037e-05
7:147616077 A C 1.149548 -8.4930e-06
7:147617172 T C 0.029235 -4.0015e-06
7:147617886 C T 1.406398 -4.8193e-06
7:147619621 A G 0.525177 -1.3333e-05
7:147632135 C G 1.720861 1.0916e-06
7:147634891 A G 0.031023 -7.9339e-06
7:147635390 A C 0.046374 1.5495e-05
7:147637453 C T 0.540307 -1.3433e-05
7:147640975 G A 0.145417 -2.1353e-06
7:147641150 G T 0.470036 -3.3382e-06
7:147647777 T C 0.324911 -2.2599e-06
7:147650273 C T 1.141048 3.0766e-05
7:147652120 A G 0.038003 1.4578e-06
7:147655845 T C 1.037847 2.0938e-05
7:147658085 G A 1.778124 9.9650e-07
7:147660659 G A 1.668939 1.4457e-05
7:147662579 C T 1.786610 1.3739e-06
7:147663492 G T 0.604696 2.9416e-05
7:147669423 A G 0.101407 4.1219e-06
7:147674880 A G 0.109607 -1.9182e-05
7:147679535 A G 0.999898 2.6289e-05
7:147689625 T C 0.284280 -1.1239e-05
7:147702692 G A 1.112942 -9.2476e-06
7:147705157 G T 0.097612 -1.8276e-05
7:147712245 G A 0.050916 1.7644e-05
7:147713942 C T 0.682963 -3.4607e-05
7:147717186 C T 0.069156 6.8481e-06
7:147718470 G A 0.039200 -4.3837e-06
7:147725363 A G 1.304458 -2.6751e-05
7:147726313 T C 0.074993 1.4794e-05
7:147726321 T C 0.032499 -1.1791e-05
7:147726469 C A 0.035175 -1.3176e-05
7:147726803 T G 0.056964 -1.7105e-05
7:147735443 T C 0.037599 1.0497e-06
7:147738630 G A 0.040526 -6.6397e-06
7:147742866 C T 0.539181 4.9562e-06
7:147748359 C T 0.028426 -2.8520e-05
7:147753561 G T 1.163008 -1.4018e-05
7:147754273 A G 0.133171 3.1233e-05
7:147754816 C T 0.420905 1.5979e-05
7:147755391 G A 0.113163 -8.4254e-06
7:147759461 A G 0.759327 1.5173e-05
7:147769300 A C 0.342712 2.0893e-05
7:147771273 A G 0.074415 -7.7149e-06
7:147773038 G C 0.120524 7.0304e-06
7:147776118 C T 0.029422 -1.0844e-05
7:147777306 G A 0.063818 8.1811e-06
7:147788120 C T 0.146944 -3.7537e-06
7:147791888 T G 0.085030 -8.1384e-06
7:147793339 C T 0.131532 -1.1012e-06
7:147798579 T C 0.039846 -1.9197e-06
7:147801643 G A 0.049491 7.8506e-07
7:147802228 A G 0.060258 -1.0322e-05
7:147804337 A G 0.044810 3.1115e-05
7:147804590 G A 0.121142 -5.2420e-05
7:147805056 G A 0.041396 -1.1449e-05
7:147809271 A G 0.038700 -1.0417e-06
7:147811022 T C 0.577405 1.7399e-05
7:147811481 A G 0.074052 1.3924e-05
7:147814756 T C 0.026060 2.0092e-05
7:147815630 T C 0.193497 2.1965e-05
7:147817705 C T 0.057610 -5.6073e-06
7:147821174 T G 0.044878 -2.2858e-05
7:147821779 T G 0.095280 -1.9318e-05
7:147833885 A G 0.707547 1.0965e-05
7:147838835 A G 0.131526 1.3832e-05
7:147843216 G A 0.078988 -2.0472e-05
7:147843578 C A 0.259661 1.7680e-05
7:147856865 G A 0.188445 4.2709e-05
7:147859806 T G 0.478678 6.6826e-06
7:147865869 G A 0.567906 1.3213e-06
7:147868281 T G 0.610088 8.0321e-06
7:147870469 A G 0.320909 -7.0098e-06
7:147871695 T C 0.849340 2.7671e-05
7:147872505 G A 1.118718 1.4218e-05
7:147878745 T C 0.112918 -1.5656e-05
7:147880163 T C 1.419545 1.7393e-05
7:147881158 A G 1.378737 1.9825e-05
7:147883007 T G 0.040250 5.7493e-06
7:147883608 T C 0.978262 -7.3032e-07
7:147885534 C T 0.398541 -3.6872e-06
7:147886864 G A 0.467510 1.1799e-05
7:147891420 T C 0.070274 -4.8258e-06
7:147895712 G T 0.115557 -5.2051e-05
7:147902844 G A 0.125253 -2.2549e-05
7:147902886 C T 0.653103 -1.6959e-05
7:147905440 A G 1.026328 1.3800e-06
7:147905708 C T 0.436449 5.5471e-05
7:147906908 T C 0.051463 -1.5979e-06
7:147907326 A G 1.000656 -1.5270e-05
7:147908210 G T 0.948737 -2.7786e-05
7:147909829 A G 0.082973 8.2036e-06
7:147916400 T C 0.027284 -2.4669e-05
7:147917679 C T 0.022391 9.6048e-06
7:147918535 A G 0.118001 2.5638e-06
7:147920324 C T 0.387944 -3.7301e-06
7:147921454 A G 0.332448 6.2243e-05
7:147921971 T C 0.288546 -2.4262e-05
7:147922720 T C 0.023391 -1.2615e-05
7:147924782 T G 0.049450 -5.0835e-06
7:147925235 C T 0.040461 2.9085e-06
7:147925492 C T 1.372495 -2.1945e-05
7:147928805 C A 0.034556 -3.1517e-07
7:147928880 A G 0.092043 2.1354e-05
7:147931448 T C 0.710046 -9.5598e-06
7:147931710 G A 0.319532 8.0572e-07
7:147936015 C A 0.024533 -4.0220e-06
7:147937132 G A 1.435442 1.3750e-05
7:147938567 A C 0.149681 -5.4685e-06
7:147939097 T C 0.542765 1.7697e-05
7:147945823 A C 0.365780 1.4479e-05
7:147946169 C T 0.076061 1.3241e-06
7:147947585 A G 0.038255 1.7527e-06
7:147947704 T C 0.022082 7.3387e-06
7:147954909 T C 0.384302 2.3351e-05
7:147954976 C A 1.335542 5.3328e-06
7:147956916 G A 0.710563 1.4056e-05
7:147957814 G T 0.206322 -1.5473e-05
7:147958925 T C 0.183747 4.0687e-05
7:147959686 C T 0.051460 9.6190e-06
7:147960907 G A 0.093125 3.8465e-06
7:147966812 T C 0.727882 1.2309e-05
7:147969969 A G 0.076299 3.5812e-06
7:147971038 A G 1.161590 -4.3057e-06
7:147972008 T C 0.040128 -8.1160e-06
7:147979639 A G 0.225248 5.2493e-06
7:147986136 C A 0.744017 1.5824e-05
7:147987204 T G 0.239511 -1.8691e-05
7:147989522 C T 0.374348 2.7458e-06
7:147990737 C T 0.085427 4.6429e-06
7:147993238 G T 0.874737 3.1717e-05
7:147995434 G T 0.600616 1.6057e-06
7:147995460 G A 0.354714 1.0782e-05
7:147998930 A G 0.872656 -6.0418e-08
7:148001001 T G 0.041502 5.5114e-07
7:148003737 A T 0.037191 -1.0704e-05
7:148004105 T C 1.412891 -1.3187e-05
7:148013853 G A 0.567706 -2.0975e-05
7:148017827 A G 0.263877 -8.0515e-06
7:148019827 T C 1.956166 -2.3088e-05
7:148020592 G A 0.023959 2.3877e-05
7:148023563 T C 0.027253 -3.5145e-06
7:148024029 A G 0.047441 -4.0830e-06
7:148028996 T G 0.056197 -2.8273e-05
7:148029575 C T 1.145682 -1.2360e-05
7:148033118 G A 1.075772 -1.7684e-06
7:148033492 G A 0.317200 3.0324e-05
7:148034824 A G 0.633010 -1.0379e-05
7:148035192 G A 0.496952 4.7698e-05
7:148035622 C T 0.044660 7.1002e-06
7:148035676 G T 0.327600 9.8770e-06
7:148035955 G A 0.224096 2.7601e-05
7:148036377 T C 0.424345 2.2031e-05
7:148036491 C G 0.491023 -1.4729e-05
7:148037751 T G 0.241333 -6.2465e-06
7:148053714 T C 0.055159 -3.1579e-06
7:148058286 A G 0.785519 -5.7058e-06
7:148058367 T C 0.138189 7.4948e-06
7:148068364 A G 0.072634 8.4660e-06
7:148071220 A G 1.600772 -9.7486e-07
7:148086739 C G 0.337647 -7.4116e-06
7:148092983 A G 0.515954 1.7327e-05
7:148097195 A C 0.053996 -1.9738e-05
7:148098288 T C 0.026920 -2.3545e-06
7:148099773 T C 0.070947 7.8117e-06
7:148100575 C T 0.347299 -5.0631e-06
7:148100862 T C 0.677340 3.1448e-06
7:148108857 T C 1.159676 -7.3774e-07
7:148116984 T C 0.053588 2.9661e-06
7:148118249 T C 1.655921 1.9814e-06
7:148119349 A G 0.054571 6.9490e-06
7:148128759 T C 0.597896 6.6427e-06
7:148128867 G A 1.886286 2.5331e-05
7:148130174 G A 0.022480 2.3797e-05
7:148133060 A G 0.993030 6.4401e-06
7:148133101 T C 1.694142 -3.9636e-05
7:148139399 A G 0.109233 5.0282e-05
7:148149429 C T 0.104966 3.1267e-05
7:148151822 C T 0.428612 -2.0096e-05
7:148152503 C G 1.603282 3.2350e-05
7:148156640 G A 0.542591 -8.2559e-06
7:148163174 G C 0.109314 -2.0256e-05
7:148163717 A G 0.050899 1.2786e-05
7:148164338 C T 0.052347 -6.9119e-06
7:148176490 A G 1.409597 1.1813e-05
7:148179267 A G 0.054877 9.4811e-06
7:148179889 A G 0.077604 -2.8832e-06
7:148180211 G A 0.062383 1.2366e-05
7:148187420 T G 0.684918 1.9008e-05
7:148188164 T C 1.886623 3.0628e-05
7:148188533 T C 0.811694 2.3314e-05
7:148192106 T G 0.054656 1.0829e-05
7:148197662 T G 0.150888 4.2791e-05
7:148200459 A G 0.036422 -1.2722e-05
7:148202818 C T 0.167366 -1.1313e-05
7:148211088 G A 0.052153 1.1949e-05
7:148212795 C T 0.034926 -1.8725e-05
7:148222226 C T 0.508321 1.7686e-05
7:148233208 C T 1.285177 8.6224e-06
7:148238031 T C 0.045275 -2.4316e-06
7:148245573 T C 1.107795 2.1459e-05
7:148245802 T C 0.396752 9.7881e-06
7:148256290 T C 0.556344 -3.0405e-06
7:148258048 C G 1.049185 5.7829e-06
7:148261879 T C 0.144078 4.3429e-06
7:148262532 T C 0.604862 -1.3829e-05
7:148264943 T G 0.169597 -1.7022e-05
7:148264987 T C 0.052357 -1.6208e-06
7:148269912 G A 0.151782 -1.8536e-05
7:148273685 C T 0.256595 -4.6616e-06
7:148275904 C T 0.080722 -2.1192e-05
7:148280705 G T 0.245586 -7.9343e-07
7:148282238 C T 0.462172 2.6786e-05
7:148285568 A G 0.050831 -1.7892e-05
7:148285882 G A 0.159727 1.4287e-05
7:148288020 T G 0.074538 -2.2498e-05
7:148288135 T C 0.077543 -2.1677e-05
7:148289104 G A 0.147647 -1.4598e-06
7:148290765 A G 0.057936 -3.5690e-07
7:148295174 T C 0.438203 8.3188e-06
7:148300122 T C 0.049943 -3.5171e-06
7:148304642 C T 0.042182 -6.8830e-06
7:148308179 A G 1.070230 -1.4808e-05
7:148308319 T C 0.022225 -7.1972e-06
7:148309172 A G 0.720161 -4.1845e-05
7:148310857 G C 0.026304 -2.5012e-05
7:148311719 T G 0.027620 -2.4017e-05
7:148312382 G T 1.034614 -1.1988e-05
7:148312838 T C 0.029538 -3.2681e-06
7:148316999 A C 0.055047 -1.7061e-05
7:148317447 T A 0.111484 -2.2985e-05
7:148323200 G T 0.852475 -3.1585e-05
7:148325326 A G 0.929372 5.4679e-06
7:148327818 G A 0.029738 -2.7824e-05
7:148329382 T G 0.055730 -2.0201e-05
7:148329719 C T 0.109780 2.6481e-05
7:148330977 C T 0.070747 -8.6472e-06
7:148331040 G A 1.091000 -2.5721e-05
7:148332527 G A 1.156144 -3.5808e-05
7:148335417 C T 0.090728 -3.7133e-06
7:148338244 A G 0.785930 -2.6351e-05
7:148338646 G A 0.081769 2.3539e-05
7:148349610 T G 0.040295 -1.0060e-05
7:148350460 T C 0.062366 -1.4206e-05
7:148357580 T C 1.062383 -2.8575e-05
7:148359878 A G 0.165347 6.0254e-06
7:148361485 A G 0.849874 -8.2203e-06
7:148364590 A G 0.077312 8.8753e-06
7:148368105 G A 0.028259 -3.1137e-05
7:148368954 T C 0.526796 -2.3900e-05
7:148372643 A G 0.029310 7.7825e-06
7:148383913 C T 0.056835 -2.7619e-05
7:148395287 A C 0.238083 -3.3296e-05
7:148400466 C A 0.053874 -1.4169e-05
7:148404379 A G 0.605576 8.2266e-06
7:148404942 G T 0.145502 -5.9984e-05
7:148411803 A G 0.151693 -3.4207e-05
7:148418140 A G 0.770046 -1.7735e-05
7:148457664 G A 0.020379 3.4682e-06
7:148457798 A G 0.042885 1.1999e-05
7:148460536 C T 0.072124 -4.0886e-06
7:148460865 G A 0.044089 1.4702e-05
7:148462069 T C 0.025971 -2.6370e-06
7:148465037 T C 0.036378 1.1828e-05
7:148466118 C G 0.140107 5.3476e-06
7:148470360 G A 0.051195 3.4511e-06
7:148474286 G A 0.047373 -7.5422e-06
7:148475928 T G 0.154447 5.9333e-05
7:148477303 G A 0.112640 3.2891e-06
7:148480990 T C 0.436592 9.2019e-06
7:148485905 G A 0.050307 -1.4120e-05
7:148486422 C G 0.550268 9.9679e-07
7:148496619 A G 0.044242 -2.9423e-06
7:148497451 G A 0.075381 -2.0497e-05
7:148500288 T C 0.062220 -6.5250e-06
7:148501558 A G 0.066463 1.3260e-05
7:148502252 C T 0.123046 -6.0938e-06
7:148505498 G T 1.339003 7.7728e-06
7:148509499 T C 0.090918 -1.7281e-05
7:148517456 G T 0.258764 3.5660e-05
7:148522269 A C 1.370377 -1.1891e-05
7:148525904 G C 0.143636 5.0602e-05
7:148527534 T C 0.043212 3.7701e-06
7:148528058 G A 0.305338 -3.1641e-05
7:148535408 A G 0.025764 -5.4276e-06
7:148537086 A G 0.090639 -1.8935e-05
7:148544633 A G 0.071825 -9.9065e-06
7:148554111 A G 0.166479 1.0428e-05
7:148554335 C A 0.963748 -1.5859e-05
7:148572063 A C 0.147277 -2.8903e-05
7:148577020 A G 0.037840 -8.5178e-07
7:148584600 G T 0.092989 -1.7627e-05
7:148591911 C T 0.653262 -2.3933e-05
7:148593198 A G 0.026825 -4.4837e-06
7:148594560 C T 0.094756 -1.1022e-05
7:148599334 G A 1.269987 -5.8558e-06
7:148600719 G A 0.566043 2.2808e-05
7:148604238 C A 0.071910 -3.6642e-06
7:148605435 C T 0.058188 8.0841e-07
7:148608703 A G 0.111569 3.6340e-06
7:148613358 C T 0.130356 4.0123e-05
7:148615643 C T 0.429843 -5.9824e-06
7:148621066 C T 0.046578 9.6226e-06
7:148621261 C G 0.022990 -1.5441e-06
7:148625572 C T 0.039625 5.1908e-05
7:148628362 T G 1.028977 -4.9323e-06
7:148628677 T C 0.154828 1.2885e-05
7:148629591 T C 0.103089 1.4185e-05
7:148631566 G A 0.180639 -8.2673e-06
7:148635722 G A 1.046115 -8.4442e-07
7:148643677 G A 0.036878 7.1660e-06
7:148645304 T G 0.343790 2.5616e-06
7:148645341 A C 0.118868 1.0642e-06
7:148649756 A G 0.031666 1.1946e-05
7:148650634 G C 0.527040 -1.9530e-07
7:148652565 A C 0.278782 -3.2025e-05
7:148659528 C A 1.204911 1.0909e-05
7:148662852 C A 0.079610 4.7753e-07
7:148664720 G A 1.093923 -3.7917e-06
7:148667593 C T 0.167672 5.6923e-05
7:148669518 T C 1.475560 -4.1190e-05
7:148669722 A G 0.356947 -4.0969e-05
7:148684073 T G 0.041831 -2.0352e-05
7:148698494 T C 0.123142 -3.0817e-05
7:148698909 T C 1.721289 2.2550e-05
7:148719583 C T 1.616014 7.4978e-06
7:148720665 G C 0.039972 5.8726e-06
7:148727589 T C 0.390419 -7.1460e-06
7:148732656 G A 0.169580 1.2898e-05
7:148733397 C A 0.065008 -9.6216e-07
7:148738938 C A 1.421007 -1.0906e-05
7:148739170 C T 1.873686 -1.6806e-06
7:148749167 T C 0.303512 6.4981e-06
7:148760501 T C 1.261494 4.4390e-05
7:148760787 C A 0.047315 -1.3261e-05
7:148766391 C T 0.241775 1.3468e-05
7:148768570 C T 0.025036 -1.8425e-05
7:148774869 T C 1.282705 3.1762e-05
7:148796253 T C 1.292395 3.4533e-05
7:148801091 A G 1.294727 3.6079e-05
7:148806012 T C 1.292041 3.1449e-05
7:148816519 G C 1.687247 1.5033e-05
7:148848257 C T 1.271289 3.9273e-05
7:148857795 C T 1.280241 3.9880e-05
7:148862761 G A 0.094841 -3.6575e-06
7:148863089 C T 0.066956 1.9851e-05
7:148866139 C A 1.756892 7.1548e-06
7:148866523 G T 0.135170 2.8099e-06
7:148869251 T C 0.183907 -6.8882e-06
7:148869495 C T 0.349590 2.4270e-05
7:148873940 T A 0.152390 -1.3391e-05
7:148902789 A G 1.235941 2.5026e-05
7:148907506 T C 0.134245 1.3227e-05
7:148910848 G A 0.031833 9.6662e-06
7:148913899 T C 0.034325 -1.2663e-06
7:148914320 C T 0.027668 -1.4323e-05
7:148915783 T C 0.136625 5.0970e-06
7:148916482 T C 0.054047 4.4014e-06
7:148921923 T C 0.276035 1.2034e-06
7:148931503 G A 0.181646 -4.5312e-06
7:148933936 C A 0.198798 -6.3058e-06
7:148934783 A G 0.040594 -1.1976e-05
7:148936878 T G 0.293422 1.2497e-05
7:148947279 G A 0.179514 -1.8355e-06
7:148950895 T C 0.062931 7.4431e-06
7:148952312 C T 0.354034 2.0869e-05
7:148963652 T C 0.135901 8.1923e-06
7:148964452 T C 0.022422 -1.8846e-05
7:148964513 G A 1.180813 8.2560e-06
7:148976009 C A 0.165918 -1.9162e-05
7:148991132 T C 0.067663 -3.8315e-06
7:148993974 T C 0.351630 2.1986e-05
7:148996933 G A 1.888880 2.9069e-05
7:148997902 T C 0.041230 1.1577e-05
7:148998841 T C 0.038653 -1.4449e-05
7:149003387 A G 0.292157 1.1687e-05
7:149006804 T C 0.291994 2.4073e-05
7:149015443 A G 0.027345 4.3546e-07
7:149015915 C T 0.745578 -3.5555e-06
7:149017004 A G 0.438101 -2.2163e-05
7:149017964 C T 1.055536 -2.5940e-05
7:149018308 C A 1.153879 3.1226e-06
7:149018975 C T 0.321739 2.7216e-05
7:149024144 A G 0.418137 3.5714e-06
7:149026210 T C 0.052143 2.9038e-06
7:149026686 T C 1.719844 3.9878e-06
7:149029367 C T 0.038925 5.4818e-06
7:149032387 A G 0.243111 -1.4250e-05
7:149044481 T C 0.242472 -1.5376e-05
7:149046842 G C 0.069962 2.8542e-05
7:149047694 A G 1.703427 7.6490e-06
7:149049450 A G 0.107115 -1.0135e-06
7:149054004 C T 0.776720 -4.4837e-05
7:149055278 T C 0.067381 -1.5025e-06
7:149056236 T C 0.053428 -2.2513e-05
7:149061878 T C 0.074789 -1.4420e-05
7:149064713 C T 0.435395 2.0275e-05
7:149068168 T C 0.101485 6.4756e-06
7:149072072 C T 0.432702 2.6600e-05
7:149078828 T C 0.077812 -1.3211e-05
7:149081136 G A 0.451779 2.9730e-05
7:149085432 T C 0.056383 -1.5254e-05
7:149092601 A G 0.023605 -1.9632e-05
7:149093007 G A 0.275637 -2.5054e-06
7:149095024 G A 0.129764 -5.5938e-06
7:149095425 A G 0.570398 -5.4118e-05
7:149096073 C A 1.335437 -3.2368e-05
7:149098245 C T 1.822505 -3.0577e-05
7:149099531 G A 0.027144 5.5072e-06
7:149099717 C T 1.675603 -4.1786e-05
7:149102171 T C 1.002254 -4.5241e-05
7:149110658 A G 1.667446 -4.0738e-05
7:149111370 T C 0.404076 -3.1936e-05
7:149112189 A G 1.740376 -3.1516e-05
7:149112443 T C 1.658087 -2.1131e-05
7:149117965 T C 0.058358 1.7140e-05
7:149118547 G A 0.338442 4.6202e-06
7:149123299 G T 0.547711 1.4656e-05
7:149124850 G A 0.094729 -8.4464e-06
7:149125162 C T 0.032570 -1.7816e-05
7:149129829 T C 0.212482 1.2095e-05
7:149133916 T C 0.161787 -4.2576e-05
7:149133969 C T 0.111973 -2.2878e-06
7:149134464 G A 0.114258 -5.3740e-06
7:149141573 C T 0.899403 -2.0731e-06
7:149143663 A T 0.035967 -1.6708e-05
7:149144803 G A 0.229706 -5.5082e-06
7:149146022 A G 0.069040 1.3257e-05
7:149147203 C T 0.106190 -1.2971e-05
7:149147283 G A 1.111341 -4.4748e-06
7:149152906 A G 1.081501 3.4636e-06
7:149158435 G A 1.128221 3.9175e-06
7:149162110 C T 0.559186 -1.1332e-05
7:149170692 A G 0.075719 8.9293e-06
7:149174265 A G 0.509341 1.4154e-05
7:149174542 A G 0.739465 -2.1218e-05
7:149177124 T C 0.041621 1.3106e-06
7:149198453 T G 1.303254 6.7936e-06
7:149203662 C A 1.873085 3.3615e-06
7:149216029 C A 0.068887 -2.2057e-05
7:149218312 C T 0.074208 4.8705e-06
7:149227589 A C 1.235125 1.3076e-05
7:149234464 T G 0.033366 -2.1172e-05
7:149237923 G T 0.031819 -2.1427e-05
7:149244217 T G 0.062591 -2.3536e-05
7:149257763 G T 0.077149 1.7125e-05
7:149261825 A C 0.031754 8.9568e-07
7:149280944 T C 1.297529 2.1940e-06
7:149290497 A G 0.510711 9.2756e-06
7:149290559 A G 0.038452 4.5556e-06
7:149290927 T C 0.082323 3.6046e-06
7:149302492 G T 0.088066 -1.0206e-05
7:149312558 G A 0.111127 -6.9101e-06
7:149312757 A G 0.034243 -2.4735e-05
7:149321643 A G 0.729561 2.1936e-06
7:149327854 G A 1.297675 2.3094e-06
7:149332388 C A 1.298188 1.5454e-06
7:149335542 T C 0.101257 -1.2458e-05
7:149345681 G A 1.468751 6.4635e-07
7:149359622 C T 0.552090 3.8236e-05
7:149363857 A G 0.460836 4.3258e-05
7:149364008 C T 0.872785 -2.5319e-05
7:149365303 T C 0.533541 2.2483e-05
7:149367255 A G 0.556820 1.2803e-05
7:149369200 T C 0.035967 1.6818e-05
7:149371139 G A 1.102029 -1.4357e-05
7:149375247 G A 0.114057 -2.8236e-05
7:149383909 A G 0.031357 -1.8850e-05
7:149387607 T C 0.032798 -9.9238e-06
7:149394446 G A 0.127803 -2.5682e-05
7:149395917 C T 0.846478 1.0236e-05
7:149410102 T C 0.129526 -9.8136e-06
7:149410743 A G 0.025716 -2.9759e-05
7:149411262 A G 0.030680 -1.1219e-06
7:149419635 G T 0.226727 -1.6763e-05
7:149421773 G A 0.232650 -1.5753e-05
7:149424014 G A 0.051035 -1.7015e-05
7:149424478 A G 0.021670 -4.2381e-06
7:149427409 G T 1.832906 -9.0964e-06
7:149438457 G A 0.080181 2.1965e-05
7:149438923 A G 0.053761 -8.5469e-06
7:149443308 G T 0.021256 3.7340e-06
7:149443599 A G 0.125668 -2.1346e-05
7:149443760 G A 0.045075 -2.4803e-06
7:149445992 G A 0.206352 4.8158e-06
7:149446246 A G 0.238749 -4.3900e-06
7:149447552 C T 0.328290 -7.6300e-06
7:149450590 T C 0.422149 -3.5925e-05
7:149450693 C T 0.333982 -2.9783e-05
7:149450812 A G 0.028681 2.6265e-05
7:149451480 A C 1.233034 -5.9592e-06
7:149452449 A C 0.062200 8.8291e-07
7:149452543 T C 0.118263 4.7462e-06
7:149456907 T C 0.300136 -4.0066e-06
7:149460076 A G 0.021273 -7.5611e-06
7:149461399 C G 0.028375 -1.0679e-05
7:149461487 G T 0.118905 7.2999e-06
7:149462621 C T 0.182064 -5.6430e-06
7:149463370 T C 0.054693 -1.4468e-05
7:149465419 A C 0.024020 -2.4804e-06
7:149465674 T C 1.422965 -1.0012e-05
7:149468479 G A 0.163297 8.0578e-06
7:149472508 C T 1.719763 2.3638e-06
7:149472640 T C 0.272897 5.3557e-07
7:149473614 G A 0.080443 1.2844e-05
7:149474622 A G 0.133960 -1.1521e-05
7:149476430 T C 0.049593 1.3927e-05
7:149478133 A G 0.023863 -8.1371e-06
7:149479036 T C 0.026383 -1.8446e-05
7:149479335 C G 0.136822 3.0142e-05
7:149481356 T C 0.092108 -8.5964e-06
7:149481994 T G 0.117253 -1.7085e-05
7:149482764 T C 0.059691 -2.1280e-05
7:149483053 C T 0.278775 6.5631e-06
7:149483237 A G 0.192032 2.4693e-05
7:149483330 T C 0.073695 -2.6822e-06
7:149483373 G A 0.198947 2.7572e-05
7:149484590 C T 0.063468 -3.1855e-05
7:149485059 C T 0.195826 2.3320e-05
7:149487608 G T 0.171344 2.0138e-05
7:149489491 T C 0.127555 2.7714e-05
7:149489529 T C 0.020841 -1.3887e-05
7:149491065 G A 0.041066 2.3214e-05
7:149493782 A G 0.056002 -4.7465e-07
7:149494173 G A 0.085465 8.5420e-06
7:149494930 A G 0.133059 3.1854e-05
7:149498515 T C 0.114693 3.2634e-05
7:149498893 G A 0.130750 4.6190e-05
7:149499564 G T 0.062652 -9.3711e-06
7:149500582 A G 0.024887 -6.0561e-06
7:149503696 T C 0.087338 7.4247e-06
7:149503843 G T 0.346126 7.1279e-06
7:149505071 A G 0.299011 7.6873e-06
7:149505894 A G 0.100757 1.2921e-05
7:149507630 G A 0.031595 -2.4969e-06
7:149510149 T C 0.301843 -8.0407e-06
7:149511509 A G 0.342726 -1.0355e-06
7:149511902 T C 0.295570 -1.3407e-05
7:149511985 G A 1.671655 1.1643e-05
7:149513077 C G 0.295774 -1.0267e-05
7:149513152 T C 0.350083 -2.0653e-06
7:149515103 T C 0.345337 2.4166e-06
7:149515775 G C 0.346765 -2.0918e-07
7:149516881 T G 0.344939 7.4749e-07
7:149517978 T G 0.293911 -1.4387e-05
7:149518769 G T 0.192603 2.6774e-06
7:149518961 C T 0.668402 -1.5065e-05
7:149520553 A G 0.022656 3.1711e-06
7:149522162 T G 0.344130 9.6484e-07
7:149522366 G T 0.668755 -1.5144e-05
7:149524913 A G 0.271948 -2.3281e-05
7:149528262 T C 0.325601 -6.2598e-07
7:149529970 T G 0.157521 7.6849e-06
7:149532454 A C 0.024843 -3.7807e-06
7:149532880 G A 0.054462 2.4672e-06
7:149532928 G T 0.309588 -2.0995e-05
7:149534216 G A 0.443626 1.4961e-05
7:149536855 A G 0.758640 -3.1384e-07
7:149542064 G A 0.330330 -1.9627e-05
7:149542278 T C 0.320171 -2.3973e-05
7:149542470 A G 0.078203 7.0953e-07
7:149543084 A G 0.037748 -9.8245e-06
7:149543269 T C 0.231596 -2.0520e-05
7:149544537 T C 0.825402 -5.0517e-05
7:149549009 A G 0.036337 -8.8890e-06
7:149551993 G A 0.592620 -2.5824e-05
7:149561548 T C 0.041437 2.4293e-06
7:149563211 A G 0.223596 -1.5228e-05
7:149564957 A G 0.075095 1.0009e-05
7:149565047 A G 0.026995 8.1748e-06
7:149575065 G A 1.272132 -8.0113e-06
7:149578870 A G 0.079498 7.6443e-05
7:149579405 G T 0.048587 -1.4754e-05
7:149580442 G A 0.636573 4.7411e-06
7:149581277 A C 0.077479 -2.8524e-05
7:149582126 A G 0.094474 -9.9080e-06
7:149585566 G C 0.042913 -1.7867e-05
7:149590203 C A 1.409978 1.9990e-06
7:149602951 A G 1.155457 3.5697e-05
7:149603227 G C 0.283685 -4.2150e-05
7:149615993 C T 1.186521 -5.8653e-06
7:149616133 T C 0.648948 3.4233e-06
7:149616135 A G 0.106802 1.4711e-06
7:149617499 C T 0.800889 8.6091e-06
7:149630727 A G 1.074276 -7.5032e-06
7:149634971 A G 0.174302 -2.9394e-05
7:149640509 C A 0.199944 -4.0691e-05
7:149655018 G T 0.020324 -1.2840e-05
7:149669077 T C 0.841242 5.4238e-06
7:149678460 G C 1.097364 -4.4843e-06
7:149678982 G A 0.070805 -8.6631e-06
7:149680188 C T 0.270170 2.8019e-05
7:149692273 C T 0.498683 -3.2214e-05
7:149699397 T C 0.316823 4.6739e-05
7:149702486 T C 0.895782 -1.8426e-05
7:149711161 C T 0.075360 2.9826e-05
7:149711187 T C 0.020450 -1.8342e-05
7:149719925 A G 1.963241 -1.0788e-05
7:149721244 A G 1.962228 -1.1593e-05
7:149722588 A C 1.963870 -1.0792e-05
7:149722697 A G 0.544968 -7.7870e-08
7:149730292 C G 0.834180 1.0904e-05
7:149740928 C A 0.106319 6.7035e-05
7:149741028 G T 1.712684 -7.2576e-06
7:149746372 T C 0.871575 2.4627e-05
7:149750812 C T 0.344174 -5.0857e-05
7:149763766 G A 0.304400 -3.4238e-05
7:149776153 C T 0.343117 2.7638e-06
7:149776334 C T 0.342709 1.0254e-06
7:149776883 T C 0.029364 6.1745e-06
7:149781689 A G 0.163610 -1.7205e-06
7:149787501 C T 1.213529 1.1791e-06
7:149810606 G A 0.356665 1.4052e-05
7:149820951 C T 0.874271 -1.3763e-05
7:149822071 T C 0.853372 -2.4203e-05
7:149824166 C T 0.470814 -3.1080e-05
7:149824673 G A 0.469855 -3.1588e-05
7:149828229 G A 0.328630 -9.1461e-06
7:149855335 T G 1.176298 1.2413e-05
7:149859947 A G 1.513924 3.5827e-06
7:149862146 G A 1.280720 2.3094e-06
7:149865016 G A 1.327403 4.2878e-06
7:149875736 G T 1.166428 1.2071e-05
7:149875840 A G 0.130298 4.4093e-06
7:149881668 A C 1.935978 -1.4594e-05
7:149901811 T C 0.115883 7.5134e-06
7:149925669 C T 0.179344 2.2359e-05
7:149932517 C T 0.061941 2.4840e-05
7:149933600 A C 0.179103 1.7237e-05
7:149934619 A G 0.062360 -1.1244e-06
7:149946392 G C 0.117953 3.8727e-06
7:149947710 T C 0.036144 -7.5384e-06
7:149956814 T G 0.056104 1.6985e-05
7:149961337 G T 0.084805 2.8297e-06
7:149963025 A C 0.106615 1.7817e-05
7:149964244 G C 0.163752 3.2149e-06
7:149972013 A G 0.109474 1.4333e-05
7:149975253 G T 0.166483 -5.7052e-07
7:149978821 G A 0.166703 -9.0911e-07
7:149981856 A G 0.078176 8.6032e-06
7:149983210 T C 0.166663 -2.7709e-06
7:149986177 A G 0.166353 2.1963e-06
7:149995340 G C 0.083588 5.1258e-06
7:150011299 G C 0.085189 -6.4607e-06
7:150017214 G A 0.514573 -1.9425e-05
7:150026753 C T 0.500410 -1.4728e-05
7:150027802 T C 0.033281 -9.9271e-06
7:150035391 A G 0.064148 3.8802e-06
7:150036423 A G 0.059881 -2.3171e-05
7:150037972 C T 0.523090 -2.9928e-05
7:150045469 C T 0.043936 7.3866e-06
7:150046328 A G 0.180242 -4.4835e-06
7:150050427 C T 0.556452 -3.3774e-05
7:150058548 A G 0.068537 2.0264e-06
7:150067245 C T 0.056644 5.7505e-06
7:150067679 A C 0.624180 -3.4836e-05
7:150068620 T C 0.548912 -3.9031e-05
7:150072502 C T 0.532936 -2.9339e-05
7:150074994 T C 0.618067 -2.1079e-05
7:150077617 T G 0.548235 -1.8045e-05
7:150078038 T G 0.100264 -4.2520e-06
7:150086584 A G 0.069805 -3.4834e-06
7:150092572 C T 0.020202 -1.1364e-05
7:150092684 T C 0.937695 2.0382e-05
7:150097050 T C 0.047400 2.2655e-05
7:150098253 T C 1.809634 -2.1988e-06
7:150103137 C T 0.905087 -1.4285e-05
7:150107108 C G 0.212431 3.6508e-07
7:150114587 T C 0.091091 -9.8266e-06
7:150115183 G A 1.499924 1.3795e-05
7:150120057 T C 1.014174 -9.4937e-06
7:150123931 T C 1.500920 2.3405e-05
7:150124569 A G 1.500699 2.1107e-05
7:150126975 T G 0.045095 -3.8107e-08
7:150128352 G T 0.294387 3.9747e-05
7:150130752 C T 1.284341 -2.3939e-06
7:150136421 C T 1.280625 -8.6917e-06
7:150139639 A G 0.696335 -1.2201e-06
7:150140914 C T 0.439335 -2.1164e-05
7:150141655 G T 0.585592 1.3034e-05
7:150144417 G C 0.647649 -1.0423e-05
7:150146181 A G 0.133018 -3.9169e-05
7:150148712 T G 0.445071 3.6496e-05
7:150154871 C T 0.419858 2.7972e-05
7:150167583 G A 0.701985 3.6065e-06
7:150176933 A G 0.086933 -7.3514e-06
7:150176946 G A 1.403080 -1.2539e-06
7:150177368 G A 0.552872 -2.6862e-07
7:150182338 C T 0.165442 -3.9529e-06
7:150186696 G A 0.640268 -9.0439e-06
7:150187083 A C 0.043008 1.0437e-05
7:150200185 C T 1.638323 -1.8746e-05
7:150201470 A G 0.108563 -2.0798e-05
7:150201971 G T 0.782150 -1.1827e-05
7:150204841 G T 0.078247 1.8091e-05
7:150208112 A G 1.155535 2.5285e-05
7:150213019 C T 0.393737 1.0949e-05
7:150217089 A G 0.130948 2.5986e-05
7:150217248 G A 1.240129 -1.6029e-05
7:150217309 T C 0.458626 -6.6616e-05
7:150217335 T G 0.249601 -1.9213e-06
7:150249174 T C 0.048033 2.7501e-05
7:150251439 G A 1.209487 -2.6296e-05
7:150254030 C A 1.904057 2.9779e-07
7:150256384 C T 1.208739 -2.3734e-05
7:150263909 G A 0.894174 -2.5973e-05
7:150269542 T G 0.315898 2.2414e-06
7:150269917 A G 0.094675 -5.6995e-07
7:150278393 G T 0.059092 6.8580e-06
7:150279963 T C 0.078349 2.3334e-05
7:150281362 A G 0.748525 1.4037e-05
7:150283847 C T 0.455144 -6.8089e-05
7:150300876 T C 0.456977 -6.9814e-05
7:150309245 G C 0.032169 1.7485e-05
7:150321507 C T 1.039513 -2.2956e-05
7:150324825 T C 0.629253 9.5991e-06
7:150325175 T C 0.410073 -4.8799e-05
7:150325454 C T 0.026165 3.0257e-05
7:150330919 T G 0.032815 3.8022e-06
7:150343713 C T 0.658141 9.2105e-06
7:150355919 G A 0.116053 2.6851e-07
7:150357360 T C 0.224708 -8.6516e-06
7:150361421 A G 0.021086 -1.9877e-07
7:150362448 G A 0.043589 -5.6872e-06
7:150372452 G T 1.318910 -1.6349e-05
7:150373728 A C 0.077812 1.3356e-05
7:150382628 T C 0.030527 -1.8646e-05
7:150384738 A C 0.108019 -7.5198e-06
7:150385515 T G 0.037238 1.4806e-05
7:150389594 T G 0.049121 -2.3277e-05
7:150389856 G A 0.417566 -1.1235e-05
7:150390504 T G 0.852200 4.2235e-06
7:150415491 A C 0.024135 1.4283e-05
7:150421048 C G 0.033743 1.5791e-05
7:150428109 T C 0.295720 1.2711e-06
7:150433044 T C 0.054751 2.6955e-05
7:150434158 C A 0.575267 -9.8881e-06
7:150434689 T C 0.032033 -4.7443e-07
7:150440192 A G 0.115594 -1.9108e-05
7:150442413 A G 0.028059 -1.4312e-05
7:150442625 A G 0.595951 -2.4017e-06
7:150446725 T C 0.029310 2.4255e-06
7:150446936 G A 0.837471 -1.3408e-05
7:150447027 G T 0.270534 -6.1154e-06
7:150453748 C G 1.851465 -1.2400e-05
7:150454157 G A 0.122638 -2.2579e-05
7:150454577 T C 0.128445 7.2948e-06
7:150456728 T C 0.049624 -5.4689e-06
7:150462898 C A 1.385210 9.8349e-06
7:150463594 A G 0.047536 -4.3887e-06
7:150463875 C T 0.711331 8.8151e-07
7:150475731 T C 0.069887 -8.8159e-06
7:150478305 G T 1.266519 7.7893e-06
7:150480443 T C 0.044986 1.6911e-05
7:150482081 C T 0.291361 1.8776e-05
7:150484715 T C 0.100642 -1.9395e-05
7:150485242 C T 0.153587 -1.4051e-05
7:150486772 C T 1.141375 2.9903e-06
7:150487961 A G 0.358253 -1.0211e-05
7:150490238 A G 0.101097 9.1033e-06
7:150490376 T C 0.795249 1.6320e-05
7:150491084 G T 1.146070 7.9851e-06
7:150491851 G T 0.804320 1.8590e-05
7:150492588 C T 0.022806 6.3590e-06
7:150492696 T G 0.079988 -4.2377e-06
7:150493495 A G 0.087872 1.7350e-05
7:150494533 A G 0.484335 -2.6500e-05
7:150495846 A C 0.405898 -3.3515e-05
7:150496248 T C 0.042528 1.0335e-05
7:150500032 T C 0.955772 -6.5338e-06
7:150500729 G A 1.570096 1.7889e-05
7:150501455 T G 0.358681 -9.5467e-06
7:150501516 G A 1.302727 3.0082e-05
7:150501635 T C 0.349937 6.3338e-05
7:150502586 T C 0.358827 -1.0218e-05
7:150502608 G C 1.565265 1.8185e-05
7:150510973 G C 0.905244 1.4114e-05
7:150512307 C T 0.201008 -1.2960e-05
7:150523648 T C 0.038782 -4.4780e-06
7:150529416 G A 0.086627 -1.7784e-05
7:150529449 C T 0.169801 -4.6966e-06
7:150529606 A G 0.461285 2.0856e-05
7:150530196 G T 1.579901 -2.8883e-06
7:150533598 T C 0.085176 -2.2394e-05
7:150536983 A G 0.048964 -8.0770e-06
7:150543427 G A 0.022500 1.3601e-05
7:150546445 T C 0.073491 1.0893e-05
7:150547769 A G 0.060486 -5.0857e-06
7:150554553 T C 0.160876 -9.7443e-06
7:150554584 T C 0.094563 1.1391e-05
7:150554887 A G 0.351164 5.1769e-05
7:150555547 T C 0.356267 4.9605e-05
7:150555915 G A 0.604142 1.5812e-05
7:150557665 G C 0.589886 1.5316e-05
7:150563964 C T 0.256272 9.1475e-06
7:150567184 G A 0.309782 -8.9482e-06
7:150584107 A G 0.785019 -4.9980e-05
7:150595246 A G 0.045639 6.0947e-06
7:150598440 C T 0.866955 9.7094e-06
7:150598659 C T 0.179198 -3.1423e-05
7:150601727 G A 0.078403 -1.2194e-05
7:150608794 A G 0.062754 -1.1410e-05
7:150618901 A C 0.074361 5.4361e-06
7:150623137 T C 0.498621 -5.6402e-06
7:150635964 T C 0.037932 -5.2463e-06
7:150637863 T C 0.412041 1.9678e-05
7:150638632 A G 0.279210 -4.6922e-06
7:150644428 A C 0.046996 -3.0527e-05
7:150645534 G T 0.493233 -2.8552e-06
7:150661409 A G 0.345102 1.9125e-05
7:150667210 T C 0.721728 4.6495e-06
7:150671098 A G 0.177250 7.5149e-06
7:150680977 C G 1.253817 1.4273e-05
7:150684021 A G 0.064396 1.3476e-05
7:150684830 A C 0.479980 1.8074e-05
7:150694606 G A 0.295292 -7.4336e-06
7:150700515 G T 0.341822 1.8452e-05
7:150700946 A C 0.206267 3.1290e-05
7:150707488 T C 1.499250 1.6450e-05
7:150714719 T C 0.643291 1.0150e-05
7:150714812 A G 0.896934 -1.5016e-06
7:150720071 A G 0.303546 8.7893e-06
7:150720902 G A 1.861168 4.0355e-05
7:150721090 A G 0.043321 -5.6720e-06
7:150722167 G A 1.758551 2.3117e-05
7:150723265 C T 0.354095 2.3235e-05
7:150723448 C G 0.080073 -6.3573e-06
7:150723467 A G 0.104640 1.7848e-05
7:150729212 C T 0.740594 5.5769e-06
7:150732812 T C 0.121411 -1.7597e-05
7:150734586 G C 0.246572 2.9912e-05
7:150734888 T C 0.096555 2.4650e-05
7:150734967 T C 0.121020 -1.7449e-05
7:150739054 A G 0.084475 1.9168e-05
7:150742700 C A 1.245562 5.2375e-05
7:150746338 T C 0.057209 4.6224e-06
7:150747896 T C 0.025036 1.6375e-05
7:150753464 G A 1.668521 2.5823e-05
7:150755173 G T 0.510545 1.0719e-05
7:150761314 A G 0.455831 1.8296e-05
7:150763382 T C 0.057137 5.2181e-06
7:150766738 C T 1.653245 2.4458e-05
7:150767540 T C 0.066691 -8.0573e-06
7:150773489 A G 0.057933 1.0884e-05
7:150782617 A G 0.570606 1.5122e-05
7:150799291 T C 0.050049 1.7043e-05
7:150800601 A G 0.107734 -4.6163e-06
7:150809280 T C 0.629372 -7.5235e-06
7:150821553 A G 0.291120 -4.7528e-06
7:150824344 A G 0.716842 9.2610e-06
7:150826044 A G 1.410994 8.6640e-06
7:150830806 T C 0.096208 -5.7607e-06
7:150834539 T C 0.029011 1.4246e-05
7:150837529 T C 0.711076 3.5132e-06
7:150838223 T C 0.074239 -2.0012e-06
7:150843250 G A 0.052905 2.0928e-05
7:150852144 C T 0.029912 -4.8238e-06
7:150855244 A G 0.714031 2.6270e-06
7:150857486 G A 0.097463 6.5845e-06
7:150862362 C T 0.354836 2.3311e-05
7:150862765 T C 0.123193 1.4919e-05
7:150870576 T C 0.572581 -1.0452e-05
7:150873664 T G 0.045459 2.1855e-05
7:150873754 A G 0.100002 -2.7428e-05
7:150882626 A G 0.719039 7.3142e-06
7:150888688 T C 0.052830 -2.2026e-05
7:150888788 G A 1.541422 1.3618e-05
7:150890241 A G 0.527119 2.1365e-05
7:150891641 G A 0.087488 -1.3453e-06
7:150892560 C T 0.283266 -1.1966e-05
7:150892599 T C 0.879425 1.9973e-05
7:150893629 C T 1.019994 3.7438e-05
7:150895727 A G 0.255741 -4.8938e-06
7:150900062 G C 0.034471 -8.6805e-06
7:150900134 A C 0.034110 -8.2906e-06
7:150901047 C G 0.034284 -8.6339e-06
7:150901609 G A 0.958740 -2.3575e-05
7:150901757 A G 0.059599 -1.0538e-05
7:150901912 T G 0.034141 -8.6009e-06
7:150907352 T C 0.104575 -5.7482e-05
7:150908614 C A 0.042069 9.9989e-06
7:150909289 C T 0.215273 2.3037e-05
7:150916228 A G 0.815940 1.6250e-05
7:150919221 C T 0.046867 -2.4824e-05
7:150919829 A G 0.231797 1.0651e-05
7:150922306 C T 0.228550 1.3272e-05
7:150922389 T C 0.028093 -6.9587e-06
7:150925306 G T 1.350212 3.0328e-05
7:150927466 T C 0.070608 2.9045e-06
7:150930363 T C 0.227513 9.8293e-06
7:150934162 C G 0.818735 2.0656e-05
7:150936596 T G 0.058378 -1.4460e-05
7:150941721 C T 1.893140 1.7912e-05
7:150943539 A G 0.050980 -1.2785e-05
7:150949407 G T 0.080606 -6.5151e-06
7:150953562 C T 1.125334 2.0131e-05
7:150953624 A G 0.026869 -1.0620e-05
7:150955765 A G 0.437510 4.1236e-05
7:150956627 G A 1.662068 -9.5809e-06
7:150957474 A G 0.084792 1.5202e-05
7:150957917 A G 0.525538 2.0244e-07
7:150962265 A G 0.023326 1.5094e-05
7:150963758 T G 1.142388 -2.6335e-05
7:150969808 T C 0.161138 2.1307e-05
7:150970648 C T 0.023442 -3.5164e-06
7:150972944 T C 0.944240 -1.5995e-05
7:150974792 A G 0.055142 1.0712e-05
7:150980193 C T 0.022949 2.9482e-05
7:150993553 G T 1.422856 2.3198e-05
7:150994517 C T 0.188340 4.4171e-06
7:150997313 G A 0.419093 1.1394e-05
7:151000447 G A 0.029415 2.7144e-05
7:151002534 T G 0.133831 -1.3086e-05
7:151004701 T G 0.051439 9.4922e-06
7:151009582 A G 0.115200 -5.3937e-06
7:151011775 C A 0.422867 -2.8302e-06
7:151012441 C A 0.229352 5.5586e-06
7:151014303 T C 1.038190 -1.9618e-06
7:151020557 T C 0.138774 -8.9855e-06
7:151024515 A C 0.040098 1.3313e-07
7:151027873 A G 0.051599 1.3104e-06
7:151029115 C A 1.210854 6.0186e-06
7:151029884 T C 0.430241 3.5244e-05
7:151030443 A G 0.293564 -1.8268e-05
7:151033628 C T 0.348492 -1.7543e-05
7:151033913 T C 0.055794 1.6997e-05
7:151037121 T C 0.340179 2.3747e-06
7:151040394 A G 1.144934 -1.6109e-06
7:151040653 T C 0.103416 5.3946e-06
7:151043328 T C 0.059313 -1.9233e-05
7:151045323 G A 0.100451 -1.9986e-05
7:151049231 T C 1.439702 -4.2484e-05
7:151049503 C A 0.778070 -1.6494e-05
7:151053544 G T 0.087732 2.4072e-06
7:151059941 T C 0.158496 -4.2615e-06
7:151062800 G A 0.140215 -3.4049e-05
7:151064305 G A 1.731315 -1.1787e-04
7:151069129 A T 0.063607 -3.4245e-05
7:151069329 T C 0.156827 2.4427e-05
7:151070788 A G 0.107645 -3.0427e-05
7:151071634 T C 0.045819 -1.3442e-05
7:151074296 G A 1.085366 -1.6549e-05
7:151076661 C G 0.832100 -1.3437e-05
7:151076684 C A 0.057528 1.0435e-05
7:151079871 A G 1.510650 -3.3472e-05
7:151085596 A G 0.238073 -1.4189e-05
7:151086797 T C 1.122492 -8.3953e-06
7:151091258 A G 0.041124 7.4518e-06
7:151091342 C G 0.548905 6.5253e-07
7:151092400 C T 0.020596 -1.5495e-05
7:151093300 A G 0.032302 1.2776e-05
7:151094689 C T 0.318125 -3.6943e-05
7:151094704 A G 0.072168 -6.6648e-06
7:151096854 G A 1.422557 -5.2237e-05
7:151097841 T C 0.031431 4.1065e-05
7:151098692 A G 0.085489 5.0797e-06
7:151099762 A C 0.316496 1.2940e-05
7:151100144 C T 0.540823 -1.9705e-05
7:151101726 G T 1.552356 -2.7685e-06
7:151101833 A G 0.116288 -1.2176e-05
7:151101873 G C 0.311563 1.6941e-05
7:151102587 A G 0.092224 -1.1021e-05
7:151104973 C T 0.512527 -8.3650e-06
7:151113641 A G 0.035804 1.0087e-06
7:151114364 G A 1.024751 -1.7531e-05
7:151117495 T C 0.236492 -7.5844e-06
7:151118774 G T 0.044228 1.5502e-06
7:151121676 T C 0.245015 -4.6681e-06
7:151124031 C T 0.034155 3.8225e-06
7:151124989 A C 0.643321 -8.4542e-06
7:151125840 C T 0.382766 1.1651e-05
7:151126851 T C 0.191730 -2.4596e-05
7:151127104 C G 0.067500 1.8082e-05
7:151127554 T C 0.059786 3.1597e-06
7:151134203 G A 0.204615 4.8236e-06
7:151139306 G A 0.567264 -2.3991e-06
7:151139386 T C 0.089507 9.2870e-06
7:151140792 G A 0.503000 1.0199e-05
7:151143936 G C 0.124369 2.1047e-05
7:151152665 G A 0.960637 -1.9129e-05
7:151154751 A G 0.026461 1.4151e-05
7:151166252 C A 0.610265 -2.1727e-05
7:151166543 A G 0.270714 4.5111e-06
7:151180363 A G 0.110603 9.7987e-06
7:151191858 A G 0.061149 2.2719e-05
7:151192677 C T 0.039023 -4.4707e-07
7:151198919 T C 0.064454 1.2751e-05
7:151208535 A C 1.015959 -1.3318e-05
7:151212261 G A 0.129312 8.0529e-06
7:151220150 G A 0.046782 1.5410e-05
7:151221104 T C 0.119793 5.8113e-06
7:151225350 T C 0.061826 2.0077e-05
7:151226386 T C 1.547864 -2.1899e-06
7:151239877 C T 0.186120 -7.8381e-06
7:151244972 T C 0.048192 8.4414e-07
7:151250378 T C 1.311594 2.3336e-05
7:151253835 A G 0.124627 9.8968e-06
7:151256303 C T 1.510279 1.0891e-05
7:151259644 C T 0.027362 1.7137e-05
7:151261450 C T 0.282852 1.8323e-06
7:151280955 A G 0.214672 -4.0853e-05
7:151283992 G T 0.952668 3.5700e-05
7:151285263 T C 0.062319 4.2613e-06
7:151287392 T C 0.036970 -1.7536e-06
7:151295259 A G 0.030313 4.8662e-06
7:151314525 G A 1.304094 3.9269e-05
7:151319555 G A 0.995519 -1.2631e-05
7:151323855 C G 1.594901 2.3282e-05
7:151324155 T C 0.234574 -3.4943e-06
7:151327301 A G 0.162773 -7.1545e-06
7:151327495 A G 0.238103 -5.5748e-06
7:151328218 A G 1.217089 -2.1847e-05
7:151337417 A G 0.062598 1.0610e-05
7:151350001 A G 0.570130 -1.1054e-05
7:151352704 A C 0.047183 3.2415e-06
7:151356878 T G 1.185950 -3.3297e-06
7:151365605 C T 0.021987 -1.3196e-05
7:151365645 T C 1.358600 -3.6112e-06
7:151366033 T C 0.052820 -3.2910e-05
7:151370601 G C 0.238725 1.0268e-05
7:151375162 A G 1.720259 -6.5274e-06
7:151379041 G C 0.658114 2.7516e-05
7:151380468 A G 0.035018 -4.4938e-06
7:151381265 A G 0.022680 -2.5924e-05
7:151382216 C T 0.077142 2.8628e-05
7:151382462 G A 0.985615 -1.0359e-05
7:151386953 T C 0.366225 -4.8910e-06
7:151390387 T C 0.049253 1.0770e-06
7:151390467 A G 0.151126 -1.0959e-05
7:151393029 T C 0.023846 9.1526e-06
7:151393354 A G 0.527520 1.9053e-05
7:151394610 T C 0.072015 -2.5458e-06
7:151394623 T C 0.574546 2.8105e-05
7:151397343 G A 0.733583 1.2403e-05
7:151397487 C T 0.611230 -2.7303e-06
7:151399464 G C 0.050787 -1.3583e-05
7:151400498 A G 0.081943 3.2401e-06
7:151400521 A G 0.056240 1.4750e-05
7:151401825 C A 0.049682 -1.8890e-05
7:151402192 A C 0.085533 -3.7049e-06
7:151402790 A C 0.734477 -8.2258e-06
7:151403992 C T 0.021555 -4.4413e-06
7:151404453 G A 0.519921 5.9871e-06
7:151406340 C A 0.025417 1.4295e-05
7:151407801 A G 0.549751 -2.1627e-06
7:151409293 T C 0.519860 1.4910e-05
7:151413973 G A 0.026247 1.3516e-06
7:151414668 A C 0.033995 7.4660e-06
7:151415041 G A 0.574298 -3.4798e-06
7:151419941 C T 1.759582 2.7899e-06
7:151420507 T C 0.572483 2.8200e-05
7:151421215 T C 1.004770 7.0721e-06
7:151422947 C T 0.426338 -2.1682e-05
7:151424970 A G 0.055053 6.0049e-06
7:151431466 G A 1.179259 6.5197e-06
7:151432786 C T 0.882961 1.0255e-05
7:151440364 T C 0.618849 4.4892e-05
7:151442897 A G 0.871507 3.0885e-05
7:151445895 A G 0.069074 -3.7011e-06
7:151446605 C T 0.485498 9.5985e-06
7:151451695 T C 0.197594 8.0658e-06
7:151452136 T C 0.041240 -6.2763e-06
7:151452628 C T 1.107604 1.4673e-06
7:151453978 T C 0.141827 2.4559e-06
7:151454524 A C 0.430309 6.5103e-06
7:151454598 G C 0.047057 -8.0023e-06
7:151458039 C T 0.880707 -1.6954e-05
7:151463164 C T 0.930042 -6.9902e-06
7:151466242 A G 1.292949 6.0175e-06
7:151471322 T C 0.026182 2.4589e-05
7:151471431 G A 0.482523 6.3029e-06
7:151472991 G A 0.210854 2.7417e-05
7:151473179 C T 0.289879 -1.6658e-05
7:151474541 C G 0.078142 4.9545e-06
7:151474607 T C 1.332251 2.6093e-05
7:151475924 C A 0.420718 1.5997e-05
7:151476860 G C 0.455457 1.2404e-05
7:151476978 C T 0.032302 -1.4952e-05
7:151477709 T C 0.681454 3.5242e-05
7:151478953 A G 0.374579 1.9038e-05
7:151479984 A G 0.024924 -1.2587e-05
7:151481390 T C 1.542183 -2.8351e-05
7:151481424 C T 0.177576 1.1131e-05
7:151481620 A G 1.547878 -2.7807e-05
7:151482737 C T 0.302676 1.6805e-05
7:151483445 G A 1.738271 -1.1570e-06
7:151484157 T C 1.810004 3.7682e-06
7:151489711 C A 0.419909 -1.7123e-05
7:151490078 C T 0.210735 3.9726e-07
7:151490626 T C 0.031816 -1.1411e-05
7:151491039 C G 0.291963 1.0602e-05
7:151491136 C T 1.026311 5.4441e-05
7:151491427 A G 0.090493 8.4765e-06
7:151492423 G A 0.059582 2.0257e-05
7:151492705 A G 0.344745 3.9344e-07
7:151496422 G T 0.250207 -5.5817e-06
7:151496480 T C 0.436442 -1.8712e-05
7:151497926 T C 0.031557 -1.7229e-05
7:151497939 C G 0.055424 4.1634e-05
7:151497968 C G 1.599195 8.1323e-06
7:151499423 T C 0.365447 5.0479e-05
7:151501290 G T 0.052782 -9.4925e-06
7:151502809 G A 0.388991 -6.1900e-06
7:151503548 T C 0.444785 -3.9506e-06
7:151504351 T C 0.043960 1.2906e-05
7:151504499 A G 1.056355 2.5583e-05
7:151504945 T C 0.073304 -8.4304e-06
7:151506444 A G 0.038027 3.0784e-05
7:151508257 T G 0.494559 -1.2726e-05
7:151508678 A G 0.392187 3.2555e-06
7:151510406 C A 0.820241 -2.8994e-05
7:151510459 T C 0.049658 -2.0153e-05
7:151510737 C T 0.545420 -8.9463e-06
7:151511382 G C 0.135949 2.6522e-05
7:151511897 C T 0.066147 -5.3717e-06
7:151512177 T C 1.660463 2.0865e-05
7:151515304 G T 0.700707 2.8789e-06
7:151516259 G T 0.410059 6.8171e-06
7:151516820 T C 1.112385 8.2762e-06
7:151517740 T C 0.108985 4.2431e-06
7:151517839 G A 1.280101 -3.0082e-06
7:151520042 A G 0.112177 1.2834e-05
7:151520629 C G 0.193569 -8.9047e-06
7:151526091 T C 0.509861 1.3485e-05
7:151529469 T C 0.104307 4.0658e-05
7:151529992 A G 0.063067 -2.2294e-05
7:151530671 A G 0.644579 -1.1063e-06
7:151531336 C T 0.575736 -9.6623e-06
7:151534070 G A 0.162508 -3.5246e-05
7:151534746 T C 0.115186 -4.8327e-06
7:151540283 C T 0.143207 -1.4490e-05
7:151544143 A G 0.054771 -3.7384e-05
7:151546589 C T 0.949672 -7.1120e-06
7:151546863 A C 1.370873 1.1180e-05
7:151547849 A G 0.051371 -3.2647e-06
7:151551236 G C 0.433001 2.9203e-05
7:151553615 T C 0.045190 -1.3429e-05
7:151557843 A G 0.862334 2.4185e-05
7:151557912 T C 0.349400 1.6294e-05
7:151558997 G A 1.056899 3.1172e-05
7:151565818 C T 0.117052 -4.9139e-06
7:151566872 A G 1.470821 5.6641e-05
7:151566914 G C 0.732682 -2.1097e-05
7:151572397 C T 0.330561 -4.2735e-05
7:151572519 T C 0.087702 -4.2962e-06
7:151573580 A G 0.158384 -2.1467e-05
7:151573731 A G 0.259631 5.3479e-05
7:151574225 A G 0.043028 3.1795e-06
7:151579376 A G 0.123771 -9.1147e-06
7:151580648 A G 0.835438 -3.4433e-05
7:151583460 C G 0.077564 1.2144e-05
7:151584750 A G 0.314909 -1.9499e-05
7:151589309 C G 0.535962 -8.5609e-07
7:151590273 T C 0.101260 -9.6264e-06
7:151592429 T C 0.044232 -1.1701e-05
7:151593008 G A 0.880619 -1.0836e-05
7:151593136 C T 0.728677 -8.4246e-06
7:151593217 T C 0.589624 3.1855e-06
7:151594907 T C 1.167615 -5.9004e-08
7:151596307 C T 1.661721 -1.4824e-05
7:151599113 G A 0.102783 9.1675e-06
7:151602314 A G 0.032920 -3.2166e-06
7:151606345 A G 0.148820 -1.9958e-05
7:151606466 T C 0.960851 2.5498e-06
7:151612836 G A 0.174421 -3.4258e-05
7:151616043 C A 0.027896 4.6770e-06
7:151618117 A G 0.223453 9.3540e-07
7:151622643 C G 0.811663 5.0400e-06
7:151623801 A G 0.062077 1.1312e-05
7:151625412 G T 1.808791 3.4268e-05
7:151627616 A G 0.471664 -7.0882e-07
7:151628123 T G 0.527329 1.5887e-05
7:151629710 T G 1.344113 6.0257e-05
7:151631680 A G 0.040172 -2.6947e-05
7:151636800 A G 0.077363 5.9835e-06
7:151639496 C T 0.210534 1.9268e-05
7:151641278 A G 0.630361 1.6212e-07
7:151642034 G A 0.591151 -8.1381e-06
7:151646012 G A 0.712538 8.9081e-06
7:151650180 C T 0.270000 -1.4923e-05
7:151656006 G A 0.092499 1.0711e-05
7:151657113 C A 0.269484 -2.2517e-05
7:151658748 C T 1.431397 -2.0516e-05
7:151661891 C T 0.062771 -1.0124e-05
7:151663236 C T 0.078471 -1.9963e-06
7:151663852 C T 1.319019 -8.0462e-06
7:151676152 C A 0.841704 -1.9150e-06
7:151677543 T G 0.332302 2.8313e-06
7:151678416 A G 0.462192 -1.9840e-05
7:151678471 T C 0.353303 -2.4947e-05
7:151680072 C T 1.717499 2.6456e-05
7:151680175 T C 0.280778 -2.2484e-05
7:151680952 T C 1.702675 3.3852e-05
7:151682411 T C 0.066718 9.1822e-06
7:151684256 G A 0.308534 -4.8544e-05
7:151691818 G A 1.340122 5.9240e-05
7:151692941 T C 0.080287 5.6400e-07
7:151696149 C T 0.594853 2.7219e-05
7:151697032 A G 1.132199 -8.9081e-06
7:151699597 T C 0.799948 -1.6630e-05
7:151713518 A G 0.733773 -1.3908e-05
7:151718123 G A 0.658777 -2.4351e-05
7:151734839 T C 0.037891 -2.0104e-05
7:151735821 T C 0.068564 -3.0768e-05
7:151755260 A G 0.085053 5.0751e-06
7:151757335 G A 0.044568 1.3348e-05
7:151773816 T C 0.586293 -1.2296e-05
7:151784606 T C 0.043514 1.5804e-05
7:151800533 T C 0.055098 -1.4808e-05
7:151802973 C T 0.100798 -5.3025e-06
7:151814764 T G 0.026600 1.1962e-05
7:151826337 G T 0.034804 7.0921e-06
7:151830712 T C 0.039788 -3.0797e-05
7:151834924 C T 0.034277 1.2689e-05
7:151847070 T C 0.814563 -3.3623e-06
7:151851663 C G 0.610122 -2.1293e-05
7:151857009 C T 0.159503 9.1789e-06
7:151859683 A G 0.085094 -3.6285e-06
7:151864873 T C 0.059908 2.9144e-06
7:151873853 T C 0.285225 2.9433e-05
7:151877127 T G 0.059123 4.9547e-06
7:151949068 G C 0.032356 4.9378e-06
7:151949735 C T 0.094977 3.1989e-06
7:151994781 G A 0.089861 -2.9410e-07
7:151998976 T C 0.026876 -2.6385e-05
7:152011990 A G 0.041587 -2.9131e-05
7:152017865 C A 0.075367 2.7663e-06
7:152019632 T C 0.057484 8.2330e-06
7:152019814 A G 0.068003 2.0026e-05
7:152035542 G A 0.103457 5.7148e-06
7:152050876 A G 0.038333 4.7361e-07
7:152059391 A G 0.282158 1.7317e-05
7:152070280 T C 0.071862 -4.6736e-06
7:152081438 T A 0.051813 -2.6255e-05
7:152087747 C T 0.032594 8.3460e-06
7:152091841 A G 0.250230 1.6709e-05
7:152117015 G T 0.031680 3.2289e-05
7:152117313 C T 0.067973 1.3916e-05
7:152125934 G A 0.031666 7.0615e-06
7:152131320 G C 0.677965 2.1766e-08
7:152138606 G A 0.031530 3.3699e-06
7:152142497 C T 0.083585 9.3323e-06
7:152156146 A G 0.692527 2.5126e-06
7:152157659 T C 0.046023 -2.4962e-05
7:152162064 C A 0.127191 -2.6592e-05
7:152171292 C T 0.031918 3.2628e-06
7:152173866 C T 0.177569 1.8285e-05
7:152176360 T C 0.383167 7.7402e-06
7:152180149 A G 0.035855 1.5456e-05
7:152180687 G C 1.344195 1.0592e-05
7:152192114 A G 0.027889 7.8240e-07
7:152195844 C T 1.275301 4.1157e-06
7:152196383 G A 0.887381 -8.2012e-07
7:152198333 A G 0.102134 -3.9628e-05
7:152198961 T G 0.653191 -7.4172e-06
7:152201266 T C 0.961514 7.1236e-06
7:152211419 T G 0.048481 -1.1468e-05
7:152216615 A G 1.011954 -1.0652e-05
7:152216674 G A 0.048900 3.3785e-06
7:152227626 T C 0.482639 3.0679e-06
7:152228456 G A 0.406969 2.8098e-05
7:152231124 A G 0.518306 -1.9690e-05
7:152237974 T C 0.418107 2.2743e-05
7:152244042 C T 1.123913 6.8227e-06
7:152247405 A T 1.936916 4.1319e-05
7:152248770 T C 0.061227 -2.2821e-05
7:152248829 A G 0.439301 4.5700e-06
7:152249045 C T 0.678367 -9.4634e-06
7:152250217 C T 0.046880 3.5876e-06
7:152250617 C T 1.600541 -5.4044e-05
7:152251159 A G 0.544057 -1.5762e-05
7:152253276 T C 0.285799 -2.4347e-05
7:152253627 A G 0.263660 5.9706e-06
7:152254171 A C 0.044521 -1.0694e-06
7:152254508 A G 0.115013 -8.0434e-06
7:152255539 C T 0.759167 1.9476e-06
7:152259186 T C 0.293622 2.0274e-05
7:152261606 G A 0.605281 2.8838e-05
7:152262085 C A 1.514801 -6.1209e-05
7:152262798 C T 0.315694 1.0788e-05
7:152269676 A G 0.884454 2.0851e-05
7:152273160 T C 0.412388 -6.9756e-05
7:152274059 A G 0.108730 -4.1571e-06
7:152276500 A G 0.098146 -2.0314e-05
7:152277144 G A 0.393686 -6.1426e-05
7:152277531 G A 0.268739 8.2059e-06
7:152278310 T C 0.184559 -3.2482e-05
7:152287759 A G 0.181136 4.0191e-06
7:152289794 A G 0.377775 -1.5026e-06
7:152291557 T C 0.651732 -1.8680e-05
7:152292174 T C 0.216864 4.9446e-05
7:152297568 A G 0.032343 -5.3230e-06
7:152298331 G A 0.084486 -2.7408e-05
7:152298615 T G 0.028106 3.1381e-06
7:152304615 T G 0.864928 1.3882e-05
7:152305866 G A 0.043185 2.4381e-07
7:152306438 A G 1.959906 3.1966e-05
7:152308185 T C 0.049593 8.9288e-06
7:152308916 C T 0.573169 -6.9259e-06
7:152315710 C T 0.151737 1.7412e-05
7:152316249 G A 0.308836 5.9907e-05
7:152317733 T C 0.079165 4.7183e-06
7:152320069 T C 1.364498 -8.4977e-05
7:152323632 T C 1.114866 1.4555e-05
7:152323673 G A 0.502269 -3.9332e-05
7:152323816 C G 0.223096 5.8655e-06
7:152331462 G T 1.114401 1.5554e-06
7:152331632 G A 0.069200 1.4430e-05
7:152332342 C T 0.314490 -3.6856e-05
7:152337177 C A 1.890125 1.4108e-05
7:152339108 G C 1.809052 4.5507e-06
7:152339892 A G 0.182071 2.8986e-05
7:152346007 T C 0.167404 3.0091e-05
7:152367084 C T 0.457779 -2.8514e-05
7:152372816 G C 0.091302 -1.6886e-05
7:152375188 C T 1.068455 1.9217e-05
7:152375882 C T 0.037813 7.8552e-07
7:152381150 G A 0.256544 5.4760e-05
7:152381562 C T 0.046642 -7.5415e-06
7:152386927 T C 0.736286 -1.8802e-05
7:152387783 C T 0.038547 1.2093e-05
7:152387861 A G 0.092931 2.5715e-05
7:152387930 A G 0.044442 -5.1523e-06
7:152388079 C T 1.271367 5.6141e-06
7:152397167 A G 0.272129 8.7246e-06
7:152399241 C A 1.541966 1.5624e-05
7:152405070 A G 0.073032 1.2219e-05
7:152408081 C T 0.931936 -1.1823e-06
7:152412376 T C 0.051365 -3.0313e-06
7:152412421 T C 0.133763 4.2742e-06
7:152415695 G A 0.053870 -5.5311e-06
7:152417699 T G 1.154865 3.1098e-05
7:152418037 A G 0.433525 1.3115e-05
7:152419344 T C 0.186895 -2.8161e-06
7:152419932 T G 1.355492 1.9211e-05
7:152423456 T C 1.324353 7.7990e-06
7:152425223 G A 1.632187 8.1907e-06
7:152425656 T C 0.078135 1.1040e-05
7:152428622 C A 0.127721 -1.1031e-05
7:152428679 A G 0.125535 3.2505e-05
7:152433762 T C 0.072270 -9.4579e-06
7:152433823 A G 1.395889 1.2469e-05
7:152433990 T C 0.032900 9.3307e-06
7:152440382 G T 0.363237 1.0695e-05
7:152440499 T G 0.037282 2.6333e-05
7:152440819 T C 1.627155 1.7810e-05
7:152451025 C A 0.041165 -3.9174e-06
7:152457803 T C 1.027474 1.7991e-05
7:152458145 G A 0.045826 -1.1713e-05
7:152458787 G A 0.031445 4.3069e-06
7:152496680 C T 1.492651 4.0004e-05
7:152501825 A G 1.220574 6.2130e-05
7:152503233 T C 0.024883 8.6006e-06
7:152517894 T C 0.171082 -1.8012e-05
7:152528815 G A 0.057216 -1.8738e-06
7:152539175 T C 0.310247 -3.4334e-05
7:152539840 C G 0.074946 -1.1920e-05
7:152544637 C T 1.475316 4.1604e-05
7:152545024 A G 0.028334 5.7142e-06
7:152551316 T C 0.062037 5.1407e-06
7:152551788 T C 0.020100 2.3079e-06
7:152555177 G A 0.066351 -2.2314e-06
7:152555548 G A 0.212774 3.5965e-07
7:152555856 T C 0.128272 -1.4182e-05
7:152557575 C T 0.169702 -1.4521e-05
7:152559634 T C 0.023704 4.8729e-06
7:152561613 A G 0.930215 4.5010e-06
7:152568774 A G 1.250812 1.2592e-05
7:152568999 A G 0.025900 -2.9293e-06
7:152570981 C A 0.938439 -1.4997e-05
7:152573562 A G 0.052646 1.2651e-06
7:152580850 G C 1.884681 8.9841e-06
7:152580990 T C 0.092258 -9.4737e-06
7:152584806 C T 0.092832 -8.9219e-06
7:152587820 T C 0.082000 -3.7958e-06
7:152589405 G T 0.022616 -2.2329e-06
7:152590588 G C 0.023279 -4.7347e-06
7:152594978 A G 0.278728 -4.8524e-05
7:152595827 C T 0.023255 -2.2128e-06
7:152599574 G A 0.269552 -3.5019e-05
7:152599654 A G 0.066960 -1.0361e-05
7:152600108 T C 0.269123 -1.8547e-05
7:152600739 C T 0.229199 -2.7697e-06
7:152601066 C T 0.229682 1.6391e-05
7:152602029 A G 0.128574 -1.2488e-05
7:152605750 C T 0.331676 -1.6976e-05
7:152606740 A C 0.041903 3.4147e-06
7:152609034 C T 0.269059 1.2982e-05
7:152612270 T C 0.232102 1.6038e-05
7:152616752 T C 0.439379 -2.1040e-05
7:152617207 T C 0.054217 2.5837e-06
7:152617231 C A 0.839763 -5.9837e-06
7:152620372 G A 0.688984 -3.8645e-06
7:152620733 T C 0.059850 8.0764e-06
7:152622759 G A 0.065776 2.9409e-05
7:152623492 A G 0.114526 -4.1983e-05
7:152626049 A G 0.177002 -1.2556e-05
7:152628441 G A 0.231715 -8.8821e-06
7:152628652 A G 0.904924 -1.5106e-05
7:152630352 C T 0.138791 -1.4188e-05
7:152631763 A G 1.091071 -7.9596e-06
7:152633164 A G 0.523100 -2.0000e-05
7:152634214 G A 0.085733 6.7253e-06
7:152634555 T C 0.061479 -9.7601e-06
7:152638247 T G 0.581757 -2.2646e-05
7:152645124 C T 0.238770 1.1736e-05
7:152645712 T C 0.057073 1.6801e-05
7:152647162 G A 0.051371 8.6060e-07
7:152647687 C T 0.828680 5.9195e-06
7:152648802 C G 0.338775 1.1916e-06
7:152649362 A G 1.073606 -2.2733e-05
7:152650402 T C 0.058827 6.0144e-07
7:152650529 G A 0.161798 -6.1641e-06
7:152650870 G A 0.093998 -1.0836e-05
7:152651123 G A 0.061309 -1.6495e-05
7:152654403 G A 0.027943 -3.7729e-06
7:152656328 C G 1.634743 -3.5542e-05
7:152658352 A G 1.280710 -1.0790e-05
7:152659606 A G 0.583896 -2.3126e-05
7:152659650 T G 0.024482 1.0708e-07
7:152660421 G A 0.220115 -4.7361e-05
7:152662127 T C 0.048029 3.2336e-05
7:152663490 C T 0.438818 9.5616e-07
7:152664856 G A 0.038608 4.3695e-06
7:152667023 G T 0.345888 -1.2468e-05
7:152667366 C T 0.981971 9.3643e-06
7:152667691 A G 0.066314 -1.0451e-06
7:152668222 C T 0.465881 1.0473e-05
7:152668972 T C 0.122581 2.1848e-06
7:152669583 G A 0.025709 -1.1435e-05
7:152674393 G T 0.053768 2.2984e-05
7:152676940 T C 0.043280 3.8513e-06
7:152677965 T C 0.323561 -1.8125e-05
7:152679271 G A 0.042450 -1.3603e-06
7:152679503 T C 0.054186 8.9387e-06
7:152682512 C A 0.487820 -7.4263e-06
7:152683014 T C 0.121622 4.6598e-06
7:152691297 A G 0.151833 9.2840e-06
7:152693740 T C 0.056784 -1.1153e-06
7:152695233 G A 0.276793 5.8611e-06
7:152699506 T C 0.045697 -9.1161e-08
7:152701475 G T 1.504564 2.0025e-05
7:152703396 T C 1.585769 -2.0357e-05
7:152703523 C G 0.067333 -1.8884e-05
7:152704722 T C 0.248143 -1.0000e-05
7:152706066 T G 0.036657 -3.7542e-05
7:152707533 T C 0.989121 3.7890e-05
7:152712218 A G 0.411069 -2.5498e-05
7:152713509 A G 0.049984 6.8809e-06
7:152714672 A C 0.113547 -1.2433e-05
7:152719894 C A 0.744140 1.1455e-05
7:152720133 A G 0.241377 2.5497e-05
7:152720475 C T 0.424964 -6.4265e-06
7:152723580 G A 0.104936 -3.2943e-05
7:152724663 T C 0.021463 -1.2016e-05
7:152728343 G A 0.593623 3.9880e-06
7:152729105 A G 0.100084 2.5540e-06
7:152734812 A G 0.034923 -7.7574e-06
7:152737485 T C 0.281519 1.2172e-05
7:152737578 C T 0.308775 1.3554e-05
7:152738841 T C 1.218976 2.9658e-05
7:152741809 A G 0.025009 -5.0660e-07
7:152746240 A C 1.206070 -1.6683e-06
7:152748111 A G 0.024088 1.0285e-05
7:152749146 G A 0.041090 3.2954e-06
7:152752212 A G 1.521366 3.3765e-05
7:152757114 T C 0.074211 1.9088e-05
7:152757590 A G 0.439923 2.4624e-05
7:152761257 T C 1.873530 1.3979e-05
7:152763171 G A 0.041746 3.9307e-06
7:152770197 G C 0.278830 -1.3888e-05
7:152770512 G T 0.277589 3.8851e-05
7:152773224 T C 0.426154 1.5073e-05
7:152775944 A G 0.128245 1.3631e-05
7:152775956 T C 0.229196 3.1683e-05
7:152777279 G A 0.038333 1.0112e-05
7:152782656 G A 0.117695 3.8683e-05
7:152783167 G A 0.575145 5.7323e-06
7:152783829 T C 0.135599 -5.3836e-05
7:152783962 T C 0.773922 6.9372e-05
7:152784233 A G 0.320090 5.4145e-06
7:152784996 G A 0.083656 -2.6863e-07
7:152785229 G A 0.185661 3.1167e-05
7:152785389 G C 0.569436 4.4444e-05
7:152785662 A G 0.039635 -1.0851e-05
7:152788960 A G 0.021650 5.7791e-06
7:152791086 T C 0.208521 9.0978e-06
7:152793599 T G 0.154913 1.2359e-05
7:152798294 G A 0.099200 8.3737e-06
7:152799577 C T 0.128133 -1.3862e-05
7:152801568 G A 0.095348 -8.3417e-06
7:152806717 A G 1.335576 -9.2260e-06
7:152810456 A G 0.022303 3.4387e-06
7:152810585 T C 0.071889 -1.2380e-05
7:152810992 T C 0.038292 -2.9967e-06
7:152811263 G T 0.093703 -1.0038e-06
7:152823237 T C 0.024465 6.2527e-06
7:152823816 A G 1.893409 5.9407e-06
7:152834466 G T 0.095127 -2.3581e-05
7:152844140 C T 0.121023 1.8347e-05
7:152850382 T C 0.044442 -1.6610e-05
7:152851504 A T 0.055934 1.8808e-05
7:152851548 G A 0.466459 1.4268e-05
7:152855440 T C 0.159972 3.6778e-06
7:152857200 C T 0.185114 -1.5561e-05
7:152857587 G A 0.116747 -2.8305e-07
7:152860288 T C 0.117794 5.4037e-06
7:152860501 C G 0.169219 -1.4782e-05
7:152868222 A G 0.112272 3.0996e-05
7:152874387 T C 0.561589 -3.8049e-06
7:152878333 G A 1.122761 2.3532e-06
7:152879483 A G 0.095362 2.9550e-06
7:152893528 A G 0.109858 -8.3936e-06
7:152896025 A G 0.066490 -2.1299e-05
7:152898692 A G 1.916619 2.1403e-05
7:152913391 T C 1.923861 2.2063e-05
7:152914647 T C 0.648176 -1.9939e-05
7:152916672 T G 0.104602 3.4315e-06
7:152918558 G A 0.108604 -1.9703e-05
7:152922248 G A 1.149766 2.8606e-06
7:152933241 T C 0.044228 -6.8628e-06
7:152948796 C T 1.300908 1.2093e-05
7:152957468 G C 0.075445 1.8266e-05
7:152960402 A G 0.160370 1.8067e-05
7:152962947 T C 0.821343 7.7930e-06
7:152965768 C T 0.082320 2.9630e-06
7:152978572 C A 0.034736 -2.8695e-06
7:152982114 A G 0.081395 3.0619e-05
7:152984354 C T 0.112456 -1.0844e-05
7:152988232 G A 0.675439 -7.0574e-07
7:152991751 A C 1.170178 -9.5131e-06
7:152992655 A G 0.125113 1.1925e-05
7:152994677 G A 0.261106 -1.1650e-05
7:152995526 A G 1.495534 -7.0795e-06
7:152996101 T C 0.315714 -8.5312e-06
7:152997887 A C 0.934543 -1.2239e-05
7:152998805 G A 0.277313 -1.2835e-05
7:152999012 G A 0.197907 1.6518e-07
7:153000912 T G 0.041621 3.6662e-06
7:153005552 T A 0.102780 2.5220e-05
7:153005933 T C 1.807849 -2.8230e-05
7:153017225 A G 0.292609 4.4232e-07
7:153018026 C G 0.210221 -9.5368e-07
7:153018161 A C 0.278269 -1.2901e-05
7:153021606 A G 0.037503 -6.3668e-06
7:153022060 C A 0.058854 -2.6467e-05
7:153022374 A G 0.709808 -1.8605e-05
7:153023782 G A 0.398925 -3.2550e-05
7:153027485 G A 0.750739 1.6778e-06
7:153028048 A G 0.050729 1.7054e-05
7:153029648 G A 0.269776 -1.3340e-05
7:153030813 C T 0.557238 -1.0155e-05
7:153033136 A G 0.051433 2.9366e-06
7:153034179 A G 0.048424 1.4765e-05
7:153034700 C T 0.463093 -1.1089e-05
7:153034805 C T 0.184202 1.0674e-05
7:153039060 G A 0.257421 1.9303e-05
7:153041380 C T 0.151700 2.1327e-05
7:153042427 C T 0.751963 4.6647e-07
7:153043827 T C 0.184277 2.4230e-05
7:153047879 A C 0.057845 9.9905e-06
7:153051070 G T 0.386750 9.1219e-06
7:153053278 T G 0.095212 4.6248e-06
7:153055846 C G 1.257594 2.7480e-05
7:153057513 G C 0.365892 -1.7511e-05
7:153064297 A G 0.724628 2.0416e-05
7:153071322 A C 0.183652 1.1960e-05
7:153071478 T C 0.485447 8.9390e-06
7:153076708 C T 0.424002 -1.2049e-05
7:153079575 C T 0.041678 1.9509e-06
7:153089729 A G 1.536410 2.0260e-06
7:153116976 A G 0.093108 -3.2830e-06
7:153118244 T C 0.043715 -1.2325e-05
7:153120004 A G 0.072080 6.1540e-06
7:153120067 G T 0.856337 -1.5785e-05
7:153121504 A C 0.252287 1.5630e-05
7:153125666 A G 0.022820 -2.9053e-06
7:153135686 A G 0.029490 -5.6294e-06
7:153135737 C T 0.674124 -1.5114e-05
7:153142985 A G 0.592956 1.3920e-05
7:153150087 T C 0.049131 1.6158e-05
7:153150499 C G 0.030282 2.1145e-06
7:153152644 T C 0.034168 6.8312e-06
7:153156776 C T 0.032373 -2.5357e-05
7:153164705 T C 0.698317 6.8957e-06
7:153168722 C T 1.724859 8.5674e-06
7:153176649 A C 0.036704 -3.4094e-06
7:153194255 T C 0.162790 1.0025e-05
7:153196019 G A 1.162804 1.6452e-05
7:153205413 T C 1.405487 1.8314e-05
7:153209156 G A 0.904812 4.8444e-06
7:153209478 T C 0.036817 -1.2866e-05
7:153214099 C T 0.076829 8.0495e-06
7:153215970 G A 0.542336 5.3379e-06
7:153217769 T G 0.194147 -1.7875e-07
7:153220525 T C 0.063196 3.2482e-06
7:153221058 T C 0.297569 -7.3771e-06
7:153223477 C T 1.125239 -1.3336e-06
7:153232220 T C 0.220373 1.2856e-05
7:153234982 A G 0.979836 -1.1144e-05
7:153235604 G A 0.048917 -3.7331e-06
7:153236698 C A 0.152088 -2.6386e-05
7:153239177 G A 1.204238 -2.6561e-07
7:153242571 G A 1.017856 -7.2504e-06
7:153242901 T C 0.020776 -1.5604e-05
7:153242969 G A 0.031146 3.3346e-05
7:153246979 G T 0.108356 2.4492e-05
7:153251183 A G 0.109661 -2.9359e-05
7:153259547 G A 0.444360 -5.0160e-06
7:153260021 A G 0.048716 -5.7149e-06
7:153261427 A G 0.043865 -7.9503e-06
7:153271632 T C 0.316163 -7.5607e-06
7:153271877 T C 0.343362 1.5124e-04
7:153273895 A G 0.153012 -3.2043e-05
7:153274684 C T 0.136425 -4.4301e-06
7:153279036 A C 0.049246 -3.9879e-05
7:153281427 C T 0.498033 8.2119e-06
7:153281740 G A 0.064722 -7.6297e-06
7:153286991 C T 0.853733 7.3835e-06
7:153287728 C A 0.796796 2.5477e-06
7:153290520 T G 0.782296 1.5590e-06
7:153292747 A C 0.045411 9.9030e-06
7:153293008 A C 1.623653 -9.4032e-06
7:153293333 A G 1.487463 -1.1662e-05
7:153294099 A G 0.049841 -5.1168e-05
7:153296518 C G 0.154937 1.6997e-05
7:153302307 A G 0.024261 -2.0819e-05
7:153304925 T G 0.049134 -2.1142e-05
7:153305145 T C 0.840395 -2.7340e-05
7:153305990 T C 1.581349 -8.2480e-06
7:153306367 T C 0.043334 3.0045e-06
7:153315054 A G 0.043395 1.7344e-05
7:153327637 A C 0.817722 4.2551e-05
7:153330498 A C 1.864551 2.4155e-05
7:153331001 T C 1.074065 -2.3097e-05
7:153337374 T C 1.545359 -7.8396e-06
7:153338274 C T 1.031340 -1.7677e-05
7:153344610 C T 0.052670 1.8331e-05
7:153344736 G A 0.561640 9.0258e-06
7:153346074 A G 0.029575 -1.0500e-05
7:153347339 G A 1.176036 -3.2581e-05
7:153351733 A G 0.132797 1.7391e-05
7:153354268 G T 0.070540 -3.1901e-06
7:153357019 A G 0.268600 2.4438e-05
7:153358670 T C 0.029823 1.3376e-05
7:153360477 C G 0.331364 -1.4781e-05
7:153360953 A G 0.193283 3.8948e-05
7:153362450 G C 0.067531 6.4040e-06
7:153363132 A C 0.088657 2.7926e-06
7:153367514 T C 0.055332 7.0852e-06
7:153367707 T G 0.198468 -7.3298e-06
7:153368801 G A 0.041182 -1.0946e-05
7:153371375 G C 0.086372 5.6393e-06
7:153371494 T C 0.110314 -3.0352e-06
7:153372251 A G 0.075456 -8.1946e-06
7:153377257 A C 0.052820 -1.4915e-05
7:153394881 G A 0.631738 -5.3058e-05
7:153396628 G A 0.723775 -4.1894e-05
7:153435183 C T 0.024384 -5.4074e-06
7:153462806 C T 0.978846 2.3082e-05
7:153464965 A G 0.023673 -1.1958e-05
7:153466210 G A 0.049811 -7.5522e-06
7:153487944 A G 0.956703 2.1436e-05
7:153504627 A G 1.261739 5.3469e-05
7:153506363 G C 0.062924 -4.1875e-06
7:153522999 T G 0.172330 2.3882e-05
7:153524514 C T 1.753418 2.2110e-05
7:153525491 T G 0.433770 -1.1826e-06
7:153527150 C T 0.497431 1.7265e-05
7:153527304 C A 0.910309 -7.6773e-06
7:153527961 G A 0.388103 5.7078e-06
7:153528964 T C 0.727457 2.5830e-05
7:153530408 C T 0.141541 1.9420e-05
7:153532690 G A 0.601925 -5.1250e-06
7:153533128 C T 1.209555 -6.3078e-06
7:153542098 G A 1.049947 -2.2134e-05
7:153543534 T G 0.172068 2.8289e-05
7:153544898 C T 0.265312 -6.8346e-06
7:153549296 T C 0.423400 1.9890e-05
7:153550565 C T 0.030184 2.1591e-05
7:153554866 A G 0.694580 4.9425e-07
7:153555724 G A 0.651151 -8.5195e-06
7:153557529 G T 0.131043 3.8597e-06
7:153559059 G T 0.109930 2.6930e-05
7:153569130 G A 0.860866 2.3478e-05
7:153569343 C G 0.100145 2.1011e-05
7:153581705 T C 0.098969 1.9181e-05
7:153583361 A C 1.682004 2.8528e-05
7:153583774 C G 0.359429 7.3192e-05
7:153593402 C T 0.430044 -3.0974e-06
7:153594559 A G 0.055264 -1.2419e-06
7:153595990 T C 0.054020 3.3642e-05
7:153597256 A G 0.467669 8.0679e-06
7:153600149 C A 0.070485 1.5302e-05
7:153600564 G A 0.475098 -3.8406e-06
7:153604975 G A 0.115642 1.0860e-05
7:153606993 G A 0.060445 1.1816e-05
7:153609061 C A 0.051667 -9.5959e-06
7:153609390 T C 0.255313 1.3895e-05
7:153610918 T C 0.059007 -3.6203e-06
7:153614636 C T 0.035610 -7.2063e-06
7:153615099 A G 0.643787 3.2048e-05
7:153617529 G T 1.399829 -4.4707e-06
7:153621035 A G 1.235322 4.2001e-05
7:153621927 C G 0.031989 1.6676e-05
7:153622067 C T 0.635563 -4.1433e-05
7:153623283 T C 0.089385 -6.7357e-06
7:153624869 A G 1.870457 2.5944e-06
7:153625843 T C 0.116862 -8.2682e-06
7:153628576 G C 0.487650 2.0112e-05
7:153631723 T G 0.099486 1.2293e-05
7:153635838 C G 0.044582 3.8961e-05
7:153635942 T C 1.852084 7.3091e-06
7:153638604 T C 0.217436 -2.1257e-05
7:153642638 A C 0.100774 -3.9729e-05
7:153648322 C A 1.938130 -6.2988e-06
7:153650002 G A 0.807169 -9.3289e-06
7:153651705 A G 0.562205 -3.6667e-06
7:153652256 A G 1.365661 -1.6019e-05
7:153666307 T G 0.094250 -2.6698e-06
7:153667519 T C 0.068472 -3.5142e-05
7:153670448 A G 0.070376 -3.3220e-05
7:153670876 C A 1.811799 3.5218e-05
7:153673427 G A 0.108152 -7.3668e-06
7:153681733 A C 1.729738 -5.9665e-06
7:153683159 A G 0.049685 5.1238e-06
7:153688808 C T 0.627719 -1.6949e-05
7:153696087 G C 0.943352 3.9008e-05
7:153696268 G A 0.196751 -2.5184e-06
7:153696497 C T 1.850003 3.2940e-06
7:153707385 G A 0.176356 -2.7568e-06
7:153709221 G A 0.213754 -6.7336e-06
7:153712177 T G 0.289413 -4.2704e-05
7:153712328 C T 0.198317 -1.1872e-05
7:153719791 A G 0.130839 1.1045e-05
7:153723765 G A 1.956662 -1.6004e-05
7:153724506 G T 0.204663 -7.9714e-06
7:153728144 A C 0.541310 -8.4471e-07
7:153731451 T A 0.253331 -1.9427e-05
7:153734323 G A 0.463457 2.0057e-06
7:153742937 C G 0.177250 2.9219e-05
7:153748796 A C 0.795677 4.2162e-05
7:153751348 G A 0.047802 1.4725e-05
7:153752790 C T 0.271153 -2.3083e-05
7:153753902 A G 0.485083 -9.9440e-06
7:153774361 G T 0.534785 5.0833e-08
7:153775050 A G 0.411562 1.0918e-05
7:153783245 G A 0.169539 1.8151e-05
7:153786961 A G 0.311002 -9.2991e-06
7:153787373 T C 0.860257 2.7818e-05
7:153789777 G A 1.059055 3.5909e-05
7:153790957 A G 0.581077 2.6359e-05
7:153805729 T C 0.440168 2.8378e-05
7:153819262 C A 1.028270 -2.1043e-05
7:153830871 C T 1.978887 -1.0007e-05
7:153852541 A G 0.160920 -7.1257e-06
7:153864665 C A 1.602867 8.7117e-06
7:153865752 G A 0.183947 3.4248e-05
7:153867680 A G 0.119929 -2.4375e-05
7:153868010 A G 1.047363 -1.1317e-05
7:153870560 T C 1.522845 -2.3855e-06
7:153882298 C T 0.624252 1.0149e-05
7:153885033 C T 0.027365 -7.1020e-07
7:153886027 T C 0.069329 -3.5163e-06
7:153887131 A G 0.326594 -1.3994e-05
7:153888535 G A 0.203306 -9.4920e-06
7:153894256 C T 1.697647 1.1617e-05
7:153898822 T C 0.038030 2.8769e-06
7:153902128 G A 0.116141 -1.5076e-05
7:153906209 C T 0.149613 -1.6204e-05
7:153907107 C T 0.054044 3.8949e-06
7:153907426 T C 0.029303 8.0028e-06
7:153908935 A G 0.051225 1.4056e-05
7:153912526 G A 1.637497 1.1351e-05
7:153914142 A G 0.037027 3.7183e-06
7:153917016 C T 1.692180 1.5983e-05
7:153922683 A G 0.025539 -1.0408e-05
7:153922854 A G 0.138145 -4.7159e-06
7:153922974 A G 0.150667 -8.7968e-06
7:153923643 A G 0.125382 -1.7935e-05
7:153923811 A G 0.075088 -6.2758e-05
7:153933819 A C 0.141412 3.3236e-06
7:153938863 T C 0.230518 -3.1499e-05
7:153938983 T C 0.071138 -3.1322e-06
7:153939509 A C 0.419997 -1.5764e-05
7:153947687 A G 0.072341 3.5425e-05
7:153950171 G A 0.035294 -2.6425e-05
7:153950309 G A 0.382779 -2.7768e-05
7:153952250 A G 0.098561 -3.8234e-05
7:153954362 T G 0.105058 -2.3944e-05
7:153954873 G A 0.479875 -1.0287e-05
7:153954925 T C 0.041899 9.6123e-06
7:153955639 G A 0.075051 1.9272e-05
7:153959779 T C 0.173602 2.8114e-07
7:153968316 A G 0.185253 -1.3390e-05
7:153970160 A G 0.637892 -2.7168e-05
7:153976708 G A 0.033410 -1.7365e-05
7:153977425 G A 1.017390 1.1455e-05
7:153982969 T C 0.049114 -4.1923e-06
7:153984326 G A 0.068982 4.7024e-06
7:153988308 T C 0.085873 -1.9459e-06
7:153990555 T G 0.725046 -1.0926e-05
7:153992693 A G 0.418233 -2.5755e-05
7:153993537 G A 0.118559 4.2326e-05
7:153994918 A G 0.493647 -2.4989e-05
7:153995158 A G 0.090405 6.9986e-06
7:153999631 C A 0.113863 -5.0136e-06
7:154000408 T C 0.060864 4.1256e-06
7:154003120 T C 0.152428 -1.7679e-05
7:154005133 A G 0.152339 -2.7707e-05
7:154007054 A G 0.214546 4.3036e-05
7:154008127 C A 0.616327 -5.9673e-05
7:154009325 G A 1.023527 -4.3219e-05
7:154009766 C T 0.317377 -6.5596e-06
7:154010894 A G 0.026655 -9.3622e-06
7:154011627 C T 0.033845 1.7787e-05
7:154012827 T G 0.037435 1.5056e-05
7:154013057 A G 0.055026 1.2917e-06
7:154018045 T C 0.137067 3.8546e-06
7:154022811 T C 0.196166 -1.8353e-05
7:154024721 T C 0.068741 1.8634e-05
7:154029934 A G 1.001547 1.6907e-05
7:154032974 T C 1.325326 1.1427e-07
7:154039715 T C 0.052996 -2.1146e-05
7:154047636 T C 0.263816 1.3323e-05
7:154048025 A G 0.029976 7.6879e-06
7:154048690 C T 1.671795 1.3351e-05
7:154049194 T G 0.029276 1.7742e-05
7:154050374 T G 0.070699 -2.5637e-06
7:154050575 A G 0.133820 -5.0220e-06
7:154056996 T C 0.116203 -6.0642e-06
7:154057896 T C 0.111630 -2.1644e-05
7:154060529 C T 0.031459 -1.7505e-05
7:154070452 T C 0.040094 -1.4451e-06
7:154072020 C T 1.454747 2.4157e-05
7:154074097 C A 1.464980 2.3595e-05
7:154083710 G A 1.354384 3.9193e-05
7:154085506 G A 0.034736 1.1853e-05
7:154087923 T C 0.044276 -1.5167e-05
7:154093649 G A 0.061438 3.4785e-05
7:154095687 G A 0.737666 5.5244e-05
7:154096431 G T 0.162117 -1.9509e-05
7:154098477 C G 1.896146 2.3330e-06
7:154108976 A G 0.304478 -2.1659e-05
7:154111773 G A 0.045459 4.2281e-07
7:154114479 T C 0.117250 1.6512e-05
7:154116322 A C 0.043997 -1.0731e-05
7:154121225 C T 1.357678 3.7682e-05
7:154127504 T C 0.067011 -5.1988e-08
7:154130742 C T 0.050447 3.3016e-06
7:154131148 A G 1.451272 -7.5147e-06
7:154132432 G C 1.328882 1.0608e-05
7:154133314 G C 0.773905 -2.5794e-06
7:154133860 G C 0.019984 1.0638e-05
7:154136555 G T 0.144118 2.4401e-05
7:154137057 C T 0.025091 -7.8947e-06
7:154137150 A C 0.796432 -4.9342e-06
7:154140265 A G 0.239939 7.2470e-06
7:154144653 C T 0.199587 -1.6437e-06
7:154147751 G A 0.376367 -9.7634e-07
7:154150930 G A 0.088263 -6.2886e-06
7:154151562 T C 0.077264 1.3198e-05
7:154152834 G A 1.250013 3.0365e-05
7:154156979 T C 0.052429 2.8643e-06
7:154157478 G C 0.944987 1.1706e-05
7:154161235 A G 0.295479 -3.7119e-06
7:154164297 A G 0.304039 3.0226e-06
7:154165874 G A 0.071991 -1.3361e-05
7:154166460 A G 1.176536 5.0391e-06
7:154169705 G A 1.806676 -2.9299e-07
7:154170130 C G 0.296662 1.1756e-05
7:154171594 C T 1.063944 2.2826e-05
7:154171661 T C 0.031880 -2.1140e-05
7:154174813 T C 0.688063 -1.3982e-05
7:154174816 G A 0.021038 9.0321e-06
7:154177445 A C 0.284909 5.6826e-06
7:154177909 T C 0.123556 2.4414e-05
7:154179196 A G 0.023231 9.9036e-06
7:154179479 C A 0.917575 1.6290e-05
7:154179939 A G 0.569059 8.3294e-06
7:154182200 T G 0.490248 -1.7813e-05
7:154182625 T C 1.003063 -1.0035e-06
7:154184433 T C 0.032264 -2.6324e-05
7:154186178 G A 0.121768 3.3942e-05
7:154194123 A G 0.193144 -1.6114e-05
7:154194246 C T 1.316330 8.0709e-06
7:154196001 G T 0.327828 5.2639e-06
7:154196519 A C 0.114764 3.4229e-06
7:154196985 A G 0.785879 -1.8647e-05
7:154197079 G A 0.237967 5.0431e-06
7:154197192 T C 0.122268 -1.8347e-05
7:154197370 G A 0.098523 -1.9497e-05
7:154197672 C T 1.010927 -1.4618e-06
7:154199870 A G 0.563143 -3.5707e-05
7:154200438 G T 1.157000 -5.3066e-06
7:154201478 C G 0.594224 3.1834e-05
7:154206311 G A 0.032526 -1.2258e-05
7:154210798 C T 0.779923 -1.8427e-05
7:154213552 C A 0.522532 5.5377e-06
7:154215849 G T 0.426508 3.8249e-06
7:154216037 C A 0.197207 -2.3419e-06
7:154221889 G T 0.201450 -9.3824e-05
7:154222706 C A 0.869403 -2.4638e-05
7:154222980 T C 0.065742 -1.9103e-05
7:154223200 G A 0.571194 1.3803e-05
7:154226726 T C 0.177090 -5.0158e-06
7:154250592 A G 0.519897 -2.6797e-05
7:154250818 G A 0.379413 -1.2802e-05
7:154253804 T C 1.360521 -1.6512e-06
7:154254556 G T 0.073854 2.2100e-06
7:154254621 T C 0.041644 1.6148e-05
7:154258964 G C 0.316177 -1.2870e-05
7:154261816 C A 0.747944 1.7478e-05
7:154262370 G A 0.168380 -1.6416e-05
7:154262562 A G 0.040570 8.2907e-06
7:154263093 A G 0.046051 1.3071e-06
7:154269573 C T 1.681182 2.7417e-05
7:154373885 C A 1.378982 4.4900e-06
7:154374746 G A 0.051014 3.3175e-06
7:154379570 T C 0.031839 2.6048e-06
7:154379739 T C 0.199437 -3.8101e-05
7:154384456 A G 1.037874 -3.7058e-06
7:154386019 T C 0.194936 -4.8836e-05
7:154400392 T C 0.150456 -1.8996e-05
7:154401374 T C 0.033709 -3.1533e-05
7:154401937 A C 0.879170 5.8055e-06
7:154408733 G A 0.327872 2.3741e-06
7:154409253 C T 0.607049 -1.5163e-05
7:154411034 A G 0.051116 7.7823e-06
7:154411260 C A 1.328474 7.6260e-06
7:154411315 C T 0.082187 3.7549e-07
7:154411579 C G 0.043123 -8.0852e-06
7:154411908 C T 1.145625 -3.0028e-05
7:154412918 G A 1.100336 -2.1108e-05
7:154414010 A G 1.799550 1.8355e-05
7:154414598 A G 0.790802 -1.4565e-05
7:154416239 T G 0.038115 -2.3743e-05
7:154417879 C T 0.396120 -1.3993e-05
7:154420518 G A 0.029306 -9.4334e-06
7:154421252 A G 0.744167 1.8715e-05
7:154422795 G A 0.869148 1.6525e-05
7:154427672 G A 0.137349 5.0578e-06
7:154429560 T C 1.416424 1.4532e-06
7:154432282 G T 0.732947 6.8833e-06
7:154432710 C T 0.442609 -4.1726e-06
7:154437132 T G 0.352422 -2.7792e-06
7:154437256 G A 0.705562 3.5614e-06
7:154443713 G A 1.818473 -4.4051e-06
7:154451805 C T 0.042916 3.5638e-06
7:154459674 T G 1.450990 1.1054e-06
7:154460660 T C 0.037408 1.2928e-05
7:154464732 A G 0.910319 -1.0269e-05
7:154464789 A G 0.030513 -5.9621e-06
7:154465191 T C 0.194470 -9.6389e-06
7:154470501 C A 0.153145 3.5793e-06
7:154471826 T C 0.098710 -1.4245e-05
7:154472155 G A 0.258672 2.0945e-05
7:154476131 A G 0.877613 -4.3234e-05
7:154476441 G T 1.128303 1.2159e-05
7:154476554 T C 0.595625 7.5487e-06
7:154477036 G A 0.662996 -8.3117e-07
7:154478403 A G 1.195252 2.5246e-06
7:154484082 C T 0.052565 -2.5659e-05
7:154486382 A G 1.914182 9.7323e-06
7:154486506 T C 0.062621 -1.6713e-05
7:154490662 T C 0.158660 1.8696e-05
7:154494940 A G 0.607912 1.0629e-06
7:154497133 G T 0.059963 2.3328e-06
7:154501468 G T 0.244417 7.8032e-06
7:154507150 G C 0.157653 1.3893e-05
7:154507300 G A 0.914029 6.3647e-06
7:154507441 G A 1.128870 -4.4794e-08
7:154507648 G A 0.089497 6.4848e-07
7:154507726 A G 0.039319 -1.9634e-05
7:154508225 A G 0.184104 2.2183e-05
7:154508288 A G 0.194279 3.4482e-05
7:154512110 A G 0.432723 1.2085e-05
7:154512385 G T 0.196955 -2.2283e-05
7:154513483 T C 0.028419 1.8249e-06
7:154515442 G A 0.685292 -1.0420e-04
7:154527040 G A 0.274219 -1.2921e-05
7:154527161 T C 0.080324 3.7805e-07
7:154531995 A G 0.039479 -2.7379e-06
7:154534254 C T 0.608548 -7.6243e-05
7:154536621 T G 0.021592 7.4467e-06
7:154537783 C A 0.497962 1.1617e-05
7:154540471 C T 0.572986 -2.7701e-04
7:154542859 C T 0.052602 3.3439e-05
7:154544103 A G 0.279992 -4.1788e-06
7:154544544 A G 0.393264 1.8264e-05
7:154548496 T C 0.270629 2.9799e-07
7:154552343 G T 0.636454 -1.1496e-05
7:154552534 T C 0.046700 4.3622e-06
7:154556133 G A 1.266855 -1.7099e-05
7:154557931 G A 1.049331 -1.7623e-05
7:154561188 T C 0.159180 -1.8227e-05
7:154564154 A C 0.618047 1.7933e-05
7:154566409 G A 1.549734 3.1931e-06
7:154573231 A G 0.022701 2.1205e-05
7:154577396 C T 0.170199 -4.3583e-07
7:154578002 G A 0.517252 -2.0368e-06
7:154578547 T C 1.665094 2.6589e-06
7:154580565 G A 0.047621 6.3191e-06
7:154581951 T C 1.886388 1.2158e-05
7:154583781 C T 0.100679 -3.7840e-06
7:154584991 A G 1.284099 1.5092e-05
7:154585343 A G 0.039254 -2.1360e-05
7:154586773 A G 0.122829 1.5204e-06
7:154590404 G A 0.231701 1.5995e-05
7:154591538 T G 0.752037 5.6883e-06
7:154592866 G T 0.164619 2.9008e-05
7:154592965 T C 0.591950 2.1158e-05
7:154596016 T C 1.558411 3.2375e-05
7:154597941 A G 1.675055 3.3075e-05
7:154598010 A G 0.858710 2.1905e-05
7:154607817 T C 1.540069 3.6529e-05
7:154612227 A G 0.052497 2.9642e-06
7:154621597 A C 1.674647 4.1957e-05
7:154621745 T C 0.032149 -3.6126e-06
7:154623608 C T 1.546946 5.0340e-05
7:154623827 T C 0.987880 1.6113e-05
7:154623933 T G 0.070475 -2.0518e-05
7:154626454 G A 0.120643 2.5737e-05
7:154635442 T C 0.027307 -1.3329e-05
7:154644777 T C 0.293456 -5.6205e-05
7:154649264 G A 0.982226 5.3535e-05
7:154651240 A C 0.078237 -6.5682e-06
7:154651450 C A 0.025930 5.2561e-06
7:154651892 A C 0.091414 8.2826e-07
7:154656078 A G 0.038098 1.4231e-05
7:154658504 T G 0.193783 -7.9485e-06
7:154659542 A G 0.197795 4.5589e-06
7:154663072 G A 0.268776 -9.7918e-06
7:154663549 C T 1.051623 7.6032e-06
7:154667370 A G 0.071706 -4.8236e-05
7:154667907 T C 0.034821 -1.1294e-05
7:154669005 G C 1.719532 -2.7162e-06
7:154669263 T C 0.039571 3.4631e-06
7:154671697 G C 0.500413 1.0345e-05
7:154672809 A G 0.844081 1.7746e-05
7:154672975 G A 0.574975 1.4245e-05
7:154674716 T C 0.054326 6.7719e-06
7:154679447 A G 1.917558 1.9777e-05
7:154679703 C T 0.077972 -1.8831e-05
7:154680207 A G 0.093669 -1.3323e-05
7:154684153 C T 0.522043 1.2019e-05
7:154685418 A G 0.047679 1.1408e-05
7:154689868 C T 0.792750 -1.2997e-05
7:154691804 A G 0.091200 -1.5344e-05
7:154692448 C T 0.333795 -2.7966e-06
7:154692521 C T 0.062502 5.5113e-06
7:154693849 A G 0.808750 4.4408e-06
7:154694692 A G 0.043501 3.7691e-06
7:154695553 C T 1.436126 -1.7967e-05
7:154699709 G T 0.061455 -7.7179e-06
7:154701220 T C 0.259417 -1.7008e-05
7:154701305 A G 0.129316 3.5590e-05
7:154705032 T C 0.209290 -2.8961e-05
7:154710580 T C 0.464331 -1.3240e-06
7:154716432 T C 0.382500 9.8079e-06
7:154722695 A G 0.094202 2.7614e-06
7:154724654 T C 0.610989 8.3874e-06
7:154738409 C T 0.567029 5.0791e-06
7:154739907 G A 1.168454 1.3340e-05
7:154758813 A G 0.103225 3.2722e-06
7:154764460 T C 0.021154 -6.2969e-06
7:154778171 A G 0.027280 2.1615e-05
7:154787612 G A 0.702628 1.4588e-05
7:154790832 T C 0.070438 2.4982e-05
7:154793723 T C 0.021963 -2.0382e-05
7:154813772 C A 0.656536 3.3326e-06
7:154842348 T C 0.103368 -1.7939e-05
7:154849853 T C 1.311077 7.3800e-06
7:154855673 A G 0.073052 5.0929e-05
7:154855829 A C 0.590899 -2.0660e-08
7:154862188 G A 0.489442 2.5162e-06
7:154862621 A T 0.594877 1.1486e-05
7:154862652 T C 0.113714 -1.1222e-05
7:154867032 G A 0.104613 -8.3016e-06
7:154867112 A G 0.021800 1.8788e-05
7:154876342 G T 1.918734 -1.2820e-06
7:154876386 T C 1.920414 -3.8551e-06
7:154882512 A C 0.073382 1.7146e-05
7:154886982 C T 1.298311 -9.1118e-06
7:154891386 A C 0.020440 -1.1132e-05
7:154894331 T C 1.436493 -2.7751e-06
7:154898237 C A 0.515556 1.4246e-05
7:154901930 T C 0.105731 3.6847e-07
7:154904070 G A 0.392214 2.1508e-05
7:154904134 A G 0.331935 5.2760e-06
7:154905145 G A 1.214151 -3.3858e-06
7:154905252 C T 0.503490 1.5912e-05
7:154905319 A G 1.849524 -9.4306e-07
7:154908212 G A 0.325740 9.0121e-06
7:154908266 T C 1.469519 1.7442e-05
7:154909192 T C 0.175410 -2.0440e-05
7:154909825 A G 0.983548 3.3697e-06
7:154913236 T C 0.055533 -2.2827e-06
7:154914859 G A 0.121020 -1.2558e-05
7:154915201 A G 0.270871 3.1015e-06
7:154915395 G A 1.554644 -3.6589e-06
7:154915599 G A 1.204363 -7.4153e-06
7:154915632 T C 0.138958 -4.6387e-06
7:154915666 G T 1.964312 -5.7847e-06
7:154918625 C T 0.040958 7.8161e-06
7:154924888 T G 0.186752 6.7063e-07
7:154925017 A G 1.379787 -1.8640e-05
7:154925556 A C 1.857459 2.0783e-05
7:154928149 T G 0.869188 -2.3819e-05
7:154933060 A T 0.840844 -1.9604e-05
7:154933117 C T 0.054356 -6.5421e-06
7:154934647 G A 1.309003 -1.3016e-05
7:154935291 G A 1.547946 -2.6201e-05
7:154936213 A G 0.029963 1.5728e-05
7:154936445 A G 1.454713 3.6244e-05
7:154936931 A G 0.202405 1.6615e-05
7:154936997 T C 0.538688 -1.6286e-05
7:154938659 G A 1.591960 2.7300e-05
7:154939017 A C 0.082361 1.3646e-05
7:154939607 G T 0.823838 2.2879e-05
7:154943912 T C 0.091863 -8.6632e-07
7:154945962 T A 0.443252 2.0556e-05
7:154948628 T C 1.565996 2.0089e-05
7:154953768 G A 0.939174 3.4999e-05
7:154957593 G A 1.321783 -2.3517e-05
7:154960111 T C 1.448165 -1.3472e-05
7:154963267 A G 0.038734 9.5799e-06
7:154964316 C G 0.707894 -2.8642e-06
7:154964560 G A 1.973427 -4.1953e-07
7:154968168 A G 1.847382 -3.6830e-06
7:154969956 C G 0.885671 5.1981e-06
7:154970469 C G 1.845784 2.6106e-07
7:154974100 T C 0.133596 6.6935e-06
7:154975427 A G 0.077642 2.7162e-05
7:154977855 G T 0.560192 -2.6979e-06
7:154981488 G C 0.064246 2.7827e-05
7:154981760 A G 1.098687 -9.2567e-07
7:154983630 G T 0.499760 -4.4397e-06
7:154984328 A G 0.032268 6.2592e-06
7:154986131 C T 0.030041 7.9324e-07
7:154992230 A G 0.041624 4.1169e-06
7:155002664 C A 1.163351 1.1463e-05
7:155002747 C T 1.061098 2.5551e-05
7:155004024 T C 0.102511 -2.6241e-05
7:155011090 T C 0.020909 -1.0705e-05
7:155012386 T C 0.564537 1.5409e-06
7:155013477 C T 1.417600 -1.5915e-05
7:155014030 C T 0.022102 -9.8406e-07
7:155014819 G A 0.989427 4.9392e-06
7:155018817 T C 0.191148 1.2892e-05
7:155019546 A C 0.369850 2.2887e-06
7:155021487 A G 0.400299 3.8263e-05
7:155022793 C A 1.124039 -5.9395e-05
7:155023193 T C 1.879619 -1.7187e-05
7:155024232 G A 0.025720 -3.6545e-06
7:155026807 C T 0.147223 -7.1285e-06
7:155028129 G C 0.127398 1.6731e-06
7:155028400 A G 0.037170 -2.1147e-06
7:155028556 T C 0.044884 -6.0392e-06
7:155029742 G T 0.057719 1.6416e-06
7:155035346 A C 0.115468 -4.6039e-06
7:155036526 A G 0.791737 9.6826e-06
7:155041253 A G 0.195694 -2.2490e-05
7:155043582 C T 1.893698 3.1341e-05
7:155044055 G A 0.035508 1.2108e-05
7:155047267 A C 0.153295 -1.2426e-05
7:155049133 C T 0.121044 -2.5762e-05
7:155050159 A G 1.235570 -1.2928e-05
7:155050209 G A 0.106244 -1.1063e-05
7:155052690 A C 0.160186 1.0460e-05
7:155056859 A G 0.810259 4.0396e-05
7:155057453 T C 0.027008 7.2892e-06
7:155059150 C A 1.294635 1.5555e-05
7:155059374 A C 0.989831 4.6238e-05
7:155059445 A G 1.156344 1.0890e-05
7:155061110 G A 0.790880 -5.8314e-05
7:155063973 T C 0.051045 -8.4092e-06
7:155064705 A G 0.123128 -1.4565e-05
7:155064931 A G 0.031187 2.3215e-06
7:155065202 C G 0.045306 1.2953e-05
7:155066000 C G 1.221594 -2.2730e-05
7:155067254 C T 0.343066 3.4348e-05
7:155072573 T G 0.727746 2.1206e-05
7:155075298 T G 0.123040 -9.8748e-06
7:155075521 C T 0.044895 -1.3535e-05
7:155077563 T C 0.725383 1.3615e-05
7:155077815 T C 0.731448 1.3791e-05
7:155082893 G T 1.792947 -7.8394e-06
7:155085716 C T 0.778920 1.5156e-05
7:155086997 A G 1.104857 8.0747e-06
7:155087818 G A 0.200885 -1.5240e-05
7:155088065 T G 0.254048 8.1622e-06
7:155092411 A G 0.262786 6.7675e-06
7:155092718 T C 0.922351 -1.4396e-05
7:155094593 T G 0.548187 2.0899e-05
7:155097628 A G 0.090843 -9.4533e-06
7:155098111 G A 0.023255 5.8383e-06
7:155098638 T G 0.216460 2.5031e-06
7:155099142 C T 0.289189 -1.5924e-05
7:155102203 T C 1.433243 1.0411e-06
7:155103781 T G 1.422047 3.0297e-06
7:155103870 T C 1.733226 -2.0588e-05
7:155104122 A G 0.313022 -2.4534e-05
7:155130086 A G 0.231698 8.5691e-06
7:155131297 T C 0.056859 2.8176e-05
7:155131325 T C 0.659797 9.9792e-06
7:155131681 A G 0.084659 -1.2457e-05
7:155132281 A C 0.049474 -5.7600e-06
7:155132565 T C 0.425685 7.4964e-07
7:155133124 T G 0.355332 -4.0717e-06
7:155133133 C A 1.757875 1.1603e-05
7:155144990 A C 0.653181 3.6871e-06
7:155145489 A G 0.052034 1.8387e-05
7:155146431 C A 0.293122 -2.6995e-05
7:155150442 T C 0.021500 -1.1726e-06
7:155150443 A G 0.083986 -7.4317e-06
7:155150602 C T 1.617500 1.7917e-05
7:155150765 T C 0.979717 1.3268e-05
7:155152401 T C 1.398034 1.2288e-05
7:155154970 A G 0.055461 2.8139e-05
7:155161633 A G 0.233228 6.9941e-07
7:155163981 A C 0.645789 6.1578e-07
7:155165652 T C 0.034467 2.6111e-06
7:155167701 G T 0.440722 -1.1159e-05
7:155167791 T C 0.087307 -3.0134e-05
7:155168890 G C 0.086236 -1.4615e-05
7:155169143 T C 0.551050 1.2596e-05
7:155169166 T C 0.244138 2.8051e-06
7:155169465 T G 0.661561 5.4677e-06
7:155169497 G A 1.249017 1.5762e-05
7:155171682 A G 0.076680 -5.7593e-06
7:155172664 C T 1.693594 1.3616e-05
7:155176327 T C 0.062360 1.7744e-05
7:155178746 A G 0.803439 1.2646e-05
7:155179731 T C 0.044436 1.3663e-05
7:155181067 T C 0.624605 4.4783e-05
7:155181187 G A 1.641934 5.4740e-06
7:155181428 T C 0.306633 -8.7358e-06
7:155182711 C G 0.060867 -1.2404e-05
7:155183637 A G 1.659107 6.5748e-06
7:155183934 T C 0.635770 2.7135e-05
7:155184295 A G 0.669428 4.4928e-06
7:155186091 C T 0.458082 -1.6603e-05
7:155193988 A G 0.633826 -3.6985e-06
7:155194932 G A 1.865292 8.0040e-06
7:155195840 T C 1.724356 1.0708e-05
7:155199189 C A 0.270259 -2.1697e-05
7:155202670 A G 1.535645 -1.3107e-07
7:155203189 C T 0.830223 -2.9172e-05
7:155205938 A G 0.210854 3.5879e-06
7:155210297 G A 1.354499 1.9382e-05
7:155211068 T C 0.161114 -1.2522e-05
7:155212697 T C 0.274066 1.1515e-05
7:155213196 T C 0.033638 1.6756e-05
7:155217274 T C 0.187861 -4.1782e-06
7:155220404 T G 0.181214 3.2821e-05
7:155220964 C A 1.494640 -8.0321e-06
7:155222338 A G 1.193273 -3.3677e-05
7:155223106 G A 0.558108 -2.9408e-05
7:155224191 A G 0.113724 -1.7277e-05
7:155224715 C T 0.246786 6.8699e-05
7:155224950 T G 0.872326 2.7539e-05
7:155225289 T C 0.504415 -2.2751e-06
7:155225328 C G 1.251230 1.4494e-05
7:155227730 G A 0.273784 -4.7373e-05
7:155233535 T C 1.837155 -1.6706e-06
7:155234184 A C 0.792580 -4.9064e-06
7:155234443 A G 0.405184 1.8083e-06
7:155234511 A G 0.111385 -1.6363e-06
7:155238001 G A 0.023020 6.9763e-07
7:155242186 C A 1.228335 3.6054e-06
7:155243008 C T 1.754897 1.6861e-06
7:155243200 A G 0.227040 -1.1856e-06
7:155243489 A C 0.249782 5.0561e-06
7:155249150 T C 0.828771 3.9894e-05
7:155249561 A G 0.042780 3.0346e-06
7:155254897 T C 0.333744 1.1448e-05
7:155255010 C T 0.041202 -6.4215e-06
7:155256007 C T 0.301442 -9.3427e-06
7:155257512 T C 0.154444 -4.0167e-05
7:155258505 G A 0.088790 -5.5705e-06
7:155259640 C T 1.394937 7.8909e-07
7:155263965 T C 0.022027 5.4607e-06
7:155264332 C T 0.276729 1.1275e-05
7:155265309 C A 0.161978 -1.6887e-05
7:155266209 A C 0.042494 -2.3453e-05
7:155266557 C T 0.040835 -1.5421e-05
7:155266776 T C 0.229131 -4.2886e-06
7:155276378 T G 0.297386 1.9509e-05
7:155277147 A G 0.038262 -3.9042e-06
7:155278901 C T 0.198155 -1.8943e-05
7:155280528 C T 1.040009 2.1743e-05
7:155281569 T C 0.283073 1.0688e-05
7:155281641 A G 0.060520 8.3682e-06
7:155281789 C T 0.947228 6.0246e-07
7:155281954 G A 0.576440 7.8516e-06
7:155284584 C G 0.241547 -5.7850e-07
7:155285135 G T 1.604410 1.4504e-05
7:155285212 C T 0.389062 4.7574e-06
7:155286131 C A 0.271221 6.3678e-06
7:155287014 T C 0.571337 1.9853e-05
7:155287788 C A 0.082891 -2.1050e-05
7:155290076 C T 0.026131 1.0671e-05
7:155290559 A G 0.516844 2.1323e-05
7:155291702 A G 0.065283 -1.7830e-05
7:155292020 C T 0.350447 -6.4605e-07
7:155292567 C G 0.034229 7.7983e-06
7:155295273 C T 0.875696 -1.3435e-05
7:155299524 A G 0.058004 3.8715e-05
7:155300047 G A 0.255680 -1.8124e-05
7:155301345 T C 0.148946 -5.2593e-06
7:155301557 T C 0.035232 2.4096e-05
7:155301781 G A 0.633897 -3.3914e-06
7:155304172 C A 1.239419 2.2870e-05
7:155305416 G T 0.076030 4.5772e-06
7:155307177 C T 0.393519 4.9057e-06
7:155308140 A C 0.133429 -4.5317e-05
7:155308238 G A 1.183580 -3.6152e-06
7:155312325 C T 1.045245 -3.3954e-05
7:155313462 C T 0.593939 -1.6693e-05
7:155319282 A G 0.072297 -2.1505e-05
7:155321388 A G 0.079994 -1.4598e-05
7:155325740 T C 0.807754 -3.5417e-05
7:155326428 C G 1.843860 -2.9089e-05
7:155327439 A G 0.040383 -3.9724e-06
7:155328075 C T 0.121108 -3.2457e-05
7:155328137 C A 0.901582 -2.2272e-06
7:155328624 T G 0.044527 1.1359e-05
7:155332127 T C 0.352630 5.1814e-06
7:155332142 T C 0.554225 2.1535e-05
7:155336563 G A 1.032193 -1.6228e-05
7:155336611 A G 1.431380 -1.1352e-05
7:155336638 T C 0.397069 7.3037e-06
7:155339813 G A 0.047210 1.8631e-05
7:155342071 C G 0.196534 -4.7284e-05
7:155343205 G A 0.150265 2.0444e-06
7:155344880 G A 1.608099 -1.1858e-05
7:155349823 T C 0.037514 -4.0793e-05
7:155351357 G A 0.478005 -2.6101e-06
7:155352142 T G 1.282569 8.3891e-06
7:155353573 C A 0.337585 3.0299e-05
7:155353747 A G 0.223549 -1.2754e-05
7:155357293 T G 0.897353 7.3461e-06
7:155358553 C T 1.326067 1.1139e-05
7:155359659 T C 0.161543 1.7437e-05
7:155360579 A G 0.032686 3.1895e-05
7:155363505 T C 0.164963 1.0637e-05
7:155365152 G A 0.040492 9.2647e-08
7:155365490 C T 0.428194 7.2583e-06
7:155365626 T C 0.021643 -5.7164e-06
7:155369783 T G 0.961769 1.0150e-05
7:155370256 C T 0.055917 -2.5814e-05
7:155370966 A G 0.039169 2.1561e-05
7:155373370 C G 0.046142 1.6186e-05
7:155373887 T C 1.427395 1.5002e-05
7:155374736 A G 0.311308 1.1064e-05
7:155377430 C T 1.388875 2.0735e-05
7:155378183 G C 0.044381 -1.1037e-05
7:155380155 C T 0.031367 -2.4173e-05
7:155380693 A G 0.231378 -1.6042e-05
7:155382062 G A 0.701938 -1.6889e-06
7:155382765 T C 0.091394 4.6455e-06
7:155385004 G A 0.790231 1.4245e-05
7:155385228 A G 0.092332 1.3330e-05
7:155388811 G A 0.062322 -9.5750e-08
7:155395998 A G 0.187592 6.5769e-06
7:155396080 C G 0.082949 5.3390e-06
7:155396914 T C 0.842918 1.7452e-05
7:155397009 A G 1.006409 1.1057e-05
7:155397246 C T 0.455498 7.4174e-06
7:155397641 A G 1.643542 1.3154e-05
7:155400895 C T 0.711824 1.0253e-06
7:155403168 A G 0.112405 1.1033e-05
7:155403518 T C 0.085363 1.8334e-06
7:155410992 T C 0.866890 -3.5229e-06
7:155411695 C T 0.915671 -1.1976e-06
7:155412888 G A 1.694832 -2.9179e-05
7:155417249 A G 1.408866 -3.0756e-05
7:155418542 T G 1.458269 -5.1039e-05
7:155419354 G T 0.044323 -1.0372e-05
7:155424444 C T 0.270905 -2.6408e-05
7:155438308 C T 0.706830 -2.5473e-05
7:155453140 G A 0.026553 -1.7435e-05
7:155459801 T C 0.114537 -1.0843e-05
7:155467073 T C 0.063339 2.8304e-06
7:155476989 G A 0.124780 6.0104e-06
7:155489128 G A 0.207049 -1.3320e-05
7:155496971 C T 0.022905 6.2375e-06
7:155506925 G A 0.303659 1.0311e-04
7:155508838 A G 0.087712 1.0577e-05
7:155523608 G A 0.047237 -8.2917e-06
7:155531080 G A 0.369907 1.0764e-04
7:155535691 T C 0.055652 6.5503e-06
7:155536518 G T 0.247806 3.9431e-05
7:155546598 T C 0.367456 9.4981e-05
7:155555832 A G 0.048716 3.7819e-06
7:155557474 G A 1.804561 1.7448e-05
7:155558041 T C 1.841925 7.7185e-06
7:155558566 C T 0.119460 3.4995e-05
7:155560148 G A 0.070393 7.6102e-06
7:155569983 A G 1.070166 2.2177e-05
7:155573300 A C 0.069248 -4.2642e-06
7:155575563 T C 0.039469 -1.7774e-05
7:155576010 T C 0.121146 3.4503e-06
7:155576736 T C 0.150367 7.6687e-06
7:155577275 T C 1.458935 -2.4709e-05
7:155580715 G C 0.656492 8.9899e-07
7:155581734 T C 0.358341 2.1911e-05
7:155583639 T C 1.320542 -2.3199e-05
7:155585477 C T 1.879497 6.2594e-06
7:155588389 G T 0.130506 -1.5497e-05
7:155594294 C T 1.733838 -1.0119e-05
7:155596637 T G 0.149470 3.0634e-05
7:155598879 C A 1.522611 3.6011e-05
7:155604099 G A 1.859237 3.9335e-05
7:155606672 A G 1.766748 2.4950e-05
7:155617044 T C 0.031574 -1.2936e-05
7:155617545 A G 0.106312 1.9588e-05
7:155618423 C A 0.040366 -1.4070e-06
7:155620288 A G 0.033192 -5.1894e-06
7:155620289 G T 0.778913 -1.4851e-06
7:155620831 A G 1.279462 1.0072e-05
7:155620907 C T 0.705123 -3.7228e-06
7:155627069 A G 0.022541 9.1667e-06
7:155630045 G T 0.124481 1.7820e-05
7:155630742 A G 0.068700 -1.3505e-05
7:155632365 A G 0.226112 6.9749e-06
7:155632721 G A 1.970102 -2.2453e-05
7:155636402 A G 0.125838 9.5717e-06
7:155636615 T C 0.755974 2.1346e-06
7:155637974 T C 0.073926 8.6980e-07
7:155638278 C T 1.708299 -1.1126e-05
7:155639375 C T 0.865166 -1.6466e-05
7:155640576 T G 0.062309 -7.8472e-06
7:155640675 T C 0.191138 4.0476e-06
7:155642692 C T 0.221019 1.1274e-05
7:155643326 G A 0.537774 -1.5508e-05
7:155650247 G T 1.060221 2.1115e-07
7:155650354 T C 0.730282 -6.5456e-06
7:155655522 T C 1.084985 -4.2023e-07
7:155657834 A C 0.083602 6.2345e-06
7:155657912 G A 1.584382 2.9762e-05
7:155660066 G A 0.193960 -5.4277e-06
7:155660502 T C 0.033301 3.5852e-06
7:155660545 A G 0.064032 -4.4814e-07
7:155660630 T C 0.032937 3.1984e-05
7:155663847 A G 1.687818 -5.2016e-06
7:155665212 G A 0.187912 -3.5283e-06
7:155665303 T G 0.265349 1.2009e-06
7:155666060 A G 0.076054 -2.5127e-06
7:155670175 C T 0.035848 -9.8608e-06
7:155672944 A G 0.250717 3.3799e-06
7:155673651 T C 0.062710 9.7368e-06
7:155675596 G T 0.534391 2.8742e-06
7:155675715 C T 0.373025 4.7635e-05
7:155675925 C T 0.295587 1.7435e-05
7:155676839 G A 0.443282 3.6461e-06
7:155677682 T C 0.352443 4.6560e-06
7:155677943 C T 1.582971 -1.4910e-05
7:155678509 C G 0.514873 -3.0556e-06
7:155679349 G A 0.874006 7.2254e-06
7:155680397 T C 0.091887 5.3390e-06
7:155681728 G T 0.854018 -1.2908e-05
7:155681880 G A 0.048216 2.6234e-06
7:155681991 G T 0.171137 2.0139e-05
7:155682930 T G 0.370370 3.5090e-06
7:155690029 A G 0.610146 -9.4674e-06
7:155690285 T C 0.432060 -1.8955e-06
7:155690938 A G 0.410535 -5.0464e-06
7:155691919 T C 0.667848 7.1367e-06
7:155693257 T C 0.080086 1.1566e-05
7:155694017 A G 0.023704 1.5585e-06
7:155694363 A G 0.020936 3.9288e-06
7:155694535 G A 0.067786 -2.3671e-05
7:155695934 C T 0.478226 6.8649e-06
7:155698255 A C 1.270299 -2.5793e-06
7:155698365 T C 0.197027 1.1482e-05
7:155698973 T G 0.151098 8.6852e-06
7:155699662 A G 0.395280 -1.5363e-05
7:155700996 T C 0.520822 -1.3136e-05
7:155701296 C T 1.135245 2.1303e-05
7:155704404 C T 0.167550 3.1028e-06
7:155709021 A G 0.060024 1.5019e-05
7:155713069 T C 0.575046 -7.2139e-06
7:155716595 G A 0.067551 7.0588e-07
7:155721324 A G 1.666386 1.0695e-06
7:155721381 T C 0.374541 2.1338e-05
7:155724277 A C 0.065423 3.4761e-06
7:155726644 A G 1.925014 8.3930e-07
7:155728923 A C 0.084972 -1.0130e-05
7:155731632 A G 0.077329 -5.4304e-07
7:155732063 A C 0.039397 4.3448e-06
7:155732389 C T 0.168349 4.8405e-06
7:155733403 G A 0.087664 1.2906e-05
7:155734665 G A 1.086417 7.7717e-06
7:155735313 A G 0.022932 -1.4312e-05
7:155736877 T C 0.035062 1.5791e-06
7:155737098 T C 0.190900 -8.4497e-07
7:155738623 T C 0.021059 4.8524e-06
7:155744397 C T 0.168550 -8.2483e-06
7:155744620 A G 0.030615 -1.9922e-05
7:155746935 T C 0.027029 -4.2354e-06
7:155748478 T C 1.319043 7.1427e-06
7:155749951 T C 1.137373 9.1298e-06
7:155752381 T C 0.273149 -1.4100e-05
7:155752807 T C 0.045595 1.0426e-05
7:155753246 A G 1.920257 -1.3478e-05
7:155753306 C T 0.878854 2.2923e-05
7:155754061 T C 0.143646 1.3189e-05
7:155756720 T C 0.110358 -1.3392e-05
7:155759898 A G 0.606651 4.9482e-06
7:155760590 C T 0.633343 2.0441e-05
7:155761813 A G 1.139899 6.6345e-06
7:155762157 A G 0.165789 -2.4474e-05
7:155767477 A G 0.833035 -3.3117e-05
7:155768034 T C 1.809328 4.2779e-06
7:155775005 G A 1.077662 -1.1260e-05
7:155778152 A G 0.139185 -1.5721e-05
7:155779397 G A 1.120517 -1.1821e-05
7:155779430 A G 0.100648 -2.5487e-05
7:155781204 A G 0.127646 1.5138e-05
7:155781750 T C 1.582475 -1.3428e-05
7:155784377 T C 0.046282 -1.6683e-05
7:155785555 A G 0.099530 1.5179e-05
7:155786816 T G 0.038625 -1.2824e-05
7:155787326 G A 1.304288 -3.4009e-05
7:155787436 A G 0.659355 -2.7184e-05
7:155789876 C T 0.034518 -6.3770e-06
7:155790922 T C 0.024452 4.0834e-06
7:155791773 C A 0.664727 -1.6104e-05
7:155793895 C T 1.490350 -1.5038e-05
7:155795257 A C 0.130597 -2.6157e-05
7:155796700 A G 0.095304 2.1182e-05
7:155797363 A C 0.106343 -1.5718e-06
7:155797481 A G 0.099846 -3.0638e-05
7:155798940 G A 1.193076 -8.4904e-06
7:155803173 G A 0.495800 7.3133e-06
7:155804655 G A 0.067663 9.9685e-06
7:155806866 A G 0.032740 1.1719e-05
7:155810603 G C 1.012263 -3.8465e-06
7:155811374 A G 0.074867 -1.2391e-05
7:155812700 T C 0.058242 -1.6487e-05
7:155817374 A G 0.313477 8.0850e-06
7:155825189 A G 0.065790 -1.7921e-05
7:155825885 A G 0.326403 1.0379e-05
7:155829745 C T 0.290454 -4.1209e-06
7:155829954 A G 0.908045 -1.5964e-05
7:155830712 G T 0.121666 -6.4697e-06
7:155835193 G A 0.615368 3.8738e-07
7:155838383 C A 0.060561 -8.7602e-06
7:155839727 A G 0.538324 2.2387e-05
7:155840773 T C 0.203513 1.4103e-05
7:155843148 T C 0.204989 1.0783e-05
7:155843723 G A 0.066705 -2.0893e-05
7:155846507 G T 0.057845 -8.2366e-06
7:155846875 C G 0.062706 6.7851e-06
7:155850552 T C 0.031350 6.0637e-06
7:155852110 C T 0.710291 -9.4083e-06
7:155852732 G A 0.064784 -6.3910e-06
7:155856207 C T 0.038673 -3.1950e-05
7:155856493 T C 0.062819 -2.5499e-05
7:155858530 C T 0.580350 -2.2088e-05
7:155859924 A G 0.062251 8.0270e-06
7:155863201 G A 0.181925 1.0201e-06
7:155866386 C T 0.026865 -6.7445e-06
7:155868418 C T 0.028304 6.6324e-06
7:155871507 G C 0.028712 -9.0605e-06
7:155875378 A G 0.021908 4.0240e-06
7:155888203 T C 0.505397 -1.0079e-05
7:155900398 A C 0.274699 7.3640e-06
7:155904974 A C 0.064464 6.0207e-06
7:155910905 G T 0.065926 3.8397e-06
7:155915608 A G 0.033407 -1.3844e-05
7:155918223 A G 0.267474 1.6834e-05
7:155918643 T C 0.022303 6.3702e-06
7:155922401 C T 0.151724 -2.6163e-06
7:155923631 C G 0.595948 1.0597e-05
7:155929334 T C 0.034892 1.3320e-05
7:155930130 G A 0.724679 2.1151e-06
7:155931819 C A 0.050151 -1.5833e-05
7:155932969 C T 1.040522 1.8354e-05
7:155933228 A G 1.963992 8.8812e-06
7:155933570 C T 0.130648 7.7675e-07
7:155938607 G A 0.363764 2.3246e-05
7:155942568 T G 0.032825 1.7915e-05
7:155942946 T C 0.082456 -1.9042e-05
7:155944862 A G 0.319702 1.8886e-05
7:155946560 T C 0.028956 -8.3470e-06
7:155946707 G C 0.057369 3.1183e-06
7:155950484 A C 0.049505 -3.0278e-06
7:155951234 G A 0.081657 -7.1819e-06
7:155952206 A G 0.453972 1.1347e-05
7:155952617 T C 0.046649 -1.8987e-05
7:155952990 C T 0.686591 -6.2973e-06
7:155953063 C G 0.243713 9.5244e-06
7:155959516 A G 0.084843 -7.5186e-06
7:155961365 T C 0.028994 -1.6168e-05
7:155965622 T C 1.631476 7.9989e-06
7:155967345 A G 0.409342 -1.4763e-05
7:155969558 A G 0.024887 -2.1295e-05
7:155969724 T C 0.292946 -1.1973e-05
7:155969848 A G 0.073181 -2.1553e-05
7:155971365 A C 0.150330 7.2812e-07
7:155971748 C G 0.429823 -6.2562e-07
7:155974281 T C 0.020974 1.1299e-05
7:155974712 G T 0.344252 1.2687e-05
7:155976649 G A 0.416672 1.9060e-05
7:155977316 A G 1.585973 1.0431e-05
7:155981581 A G 0.668205 -7.6217e-06
7:155985235 G A 0.023615 -4.9963e-08
7:155987652 T C 0.413925 7.9555e-06
7:155989603 C T 1.605940 -2.9799e-05
7:155992362 C T 0.144156 -1.2104e-05
7:155996837 A G 0.751425 1.1744e-05
7:155999207 G T 1.454740 3.0779e-06
7:156003717 A C 0.120884 -2.0866e-05
7:156008155 A G 0.073355 -4.0637e-06
7:156011645 G A 0.096314 -1.5521e-05
7:156015535 A G 0.891066 4.4262e-06
7:156018295 T C 0.058042 -2.1619e-06
7:156019357 T C 0.426749 -4.3652e-06
7:156019803 G A 1.829965 7.8640e-06
7:156020094 A C 0.023571 -5.7113e-06
7:156028082 T G 0.066144 -1.5288e-05
7:156029284 G A 1.961966 -1.9943e-05
7:156032479 T C 0.382317 6.5441e-06
7:156033299 G A 0.459020 -4.8648e-07
7:156039150 T C 0.156562 -2.6348e-05
7:156041056 G A 1.777679 2.9530e-05
7:156041448 T C 0.096885 -1.2678e-05
7:156042184 C T 0.941152 1.7975e-05
7:156042243 A G 0.679699 -8.0971e-06
7:156042560 C T 1.950733 3.4391e-06
7:156042907 T C 0.102821 -9.1989e-06
7:156048649 G T 1.200049 -9.0817e-06
7:156048777 T C 0.148650 3.1792e-06
7:156050040 T G 0.267835 -1.5835e-05
7:156053076 G T 1.685255 -1.2348e-05
7:156056802 T C 0.112901 2.5516e-05
7:156057118 G C 0.024244 -6.2650e-06
7:156060676 T C 0.262330 1.6001e-06
7:156061167 C T 0.093859 4.9247e-06
7:156063235 T C 0.115101 3.3535e-05
7:156066490 C G 0.035946 -5.0890e-06
7:156067251 A G 0.058844 1.6049e-05
7:156069485 C A 0.640877 -5.4811e-06
7:156073244 G A 0.227214 2.4095e-05
7:156073447 G A 0.066524 1.2617e-05
7:156074916 A C 0.025954 -2.1419e-05
7:156079329 C T 0.584409 -2.2200e-05
7:156079379 C A 0.640567 -3.5492e-06
7:156084150 G A 0.836078 -9.0840e-06
7:156086970 A C 0.037276 2.5022e-05
7:156098062 A G 0.116022 -1.1299e-05
7:156111380 G A 0.134973 6.5565e-06
7:156112148 G A 1.180221 1.5161e-05
7:156112709 C T 0.106377 1.1569e-05
7:156119592 T C 0.021089 -2.3528e-06
7:156120842 A C 0.027804 -2.3385e-05
7:156121080 C T 0.062200 5.0267e-05
7:156121318 T C 0.071349 4.0178e-06
7:156121849 G A 0.244988 1.7995e-05
7:156127438 T G 0.286928 2.4132e-05
7:156129551 G A 0.137122 -8.7405e-06
7:156140179 T C 0.584671 3.6533e-05
7:156143684 T C 0.140732 3.5992e-06
7:156145642 G A 1.057056 -5.2568e-05
7:156150022 G A 1.633717 -1.4465e-05
7:156150544 C T 0.200698 1.3951e-05
7:156153880 C G 0.058015 1.6462e-05
7:156156181 T C 0.180333 1.5696e-05
7:156158672 C T 1.204833 -1.2534e-05
7:156161905 G A 0.272989 -1.7105e-05
7:156166083 A C 0.074310 -2.7802e-05
7:156172079 T C 0.776244 3.3123e-05
7:156172629 A G 0.113738 2.4654e-05
7:156173238 C T 0.774367 -9.3903e-06
7:156173523 A C 0.038126 3.0217e-05
7:156174530 T A 0.020838 -3.5245e-06
7:156176573 G A 1.656305 2.1506e-05
7:156180672 C T 1.652249 1.8737e-05
7:156211548 A G 0.092047 8.7318e-06
7:156220839 T C 0.183512 6.1684e-07
7:156224221 G T 1.826854 -3.7057e-06
7:156226750 A G 0.029398 2.8000e-06
7:156227374 A C 1.368452 -3.5787e-07
7:156233919 G C 0.513747 2.0558e-05
7:156237312 T C 1.574553 6.9777e-06
7:156240288 T C 0.096229 -1.1910e-05
7:156243562 G T 0.763383 6.8548e-07
7:156246994 T C 0.035039 -1.7627e-05
7:156249769 C T 1.774755 6.0878e-06
7:156253492 C T 0.392924 -1.4001e-05
7:156256807 A G 0.025189 7.6641e-06
7:156264570 G T 0.156310 -3.4421e-05
7:156265246 C T 0.128588 4.0476e-05
7:156272084 G A 0.250343 2.1846e-05
7:156272491 G C 0.674025 7.2860e-06
7:156273348 C A 1.051212 1.3260e-05
7:156274113 T C 0.049202 -1.5848e-05
7:156274320 C G 0.432607 1.7475e-05
7:156274492 T C 0.212339 3.3883e-06
7:156282498 A C 0.128629 -3.3865e-05
7:156282787 T C 0.086859 5.2559e-06
7:156286994 T C 0.022918 -1.5629e-05
7:156289825 T C 0.120938 1.0315e-05
7:156295129 G A 0.202405 -6.6086e-06
7:156295197 C T 1.193382 -1.5792e-06
7:156297224 A G 0.061003 -7.3176e-06
7:156298698 C A 0.152234 -1.7910e-05
7:156299336 G T 0.033410 2.2478e-06
7:156303612 C A 1.248989 7.9054e-06
7:156307665 T C 0.128493 2.5723e-05
7:156309642 C T 0.566965 1.6722e-05
7:156320770 G T 0.573213 1.4239e-05
7:156320943 C G 0.389334 -1.4257e-05
7:156322535 T C 0.714524 -1.1009e-06
7:156323819 G A 1.287683 1.1475e-05
7:156331519 C T 1.893256 1.1881e-05
7:156338882 T C 0.031017 -1.2482e-05
7:156343858 G A 0.238249 -1.3514e-05
7:156343926 A G 1.168312 -1.6787e-05
7:156344833 T C 0.033254 -7.9020e-06
7:156347201 C T 1.539144 -3.3873e-05
7:156348767 T C 0.049314 1.4050e-05
7:156351525 T C 0.055247 5.5933e-06
7:156358374 G T 0.032288 1.9897e-05
7:156358476 T C 1.666066 2.0248e-05
7:156360625 C T 1.000925 6.6000e-05
7:156362735 A G 0.875849 9.1675e-05
7:156364158 C G 0.094355 -1.3428e-05
7:156369103 C T 0.034804 -1.5513e-05
7:156371829 T C 0.039904 3.2577e-06
7:156371897 C T 0.045411 -8.1553e-06
7:156372741 G A 1.253239 1.0058e-05
7:156373743 A G 0.153084 7.6035e-06
7:156374896 C A 0.142565 -1.9565e-05
7:156378406 T C 0.211115 2.2230e-06
7:156381210 C T 0.740682 3.4082e-05
7:156384713 A G 0.047077 1.2664e-05
7:156396185 C T 0.038115 -3.9712e-06
7:156399638 G T 0.978588 1.8095e-05
7:156400865 G C 0.038102 8.0059e-06
7:156402662 C A 0.056532 1.1675e-05
7:156409970 T C 0.749239 -7.9398e-06
7:156413721 G A 0.537774 -1.0826e-05
7:156422055 G A 0.040866 -3.2662e-06
7:156425893 C T 0.158292 -1.0930e-05
7:156427016 T C 1.427976 1.5033e-05
7:156427257 C T 0.034702 -3.0179e-05
7:156428211 C A 0.757892 -1.2338e-05
7:156430983 C T 0.118895 4.5278e-06
7:156432793 T A 0.138699 -6.6458e-07
7:156432955 A G 0.164711 -2.9697e-06
7:156433555 A C 0.100451 -2.8716e-06
7:156434546 G A 0.759340 -6.3794e-06
7:156438797 C T 0.499308 -8.4344e-06
7:156446836 G A 0.690589 -3.0156e-06
7:156460514 A C 0.857670 8.3104e-06
7:156464511 A G 0.658984 -1.9248e-05
7:156466860 A G 0.067816 3.0461e-05
7:156467225 A G 0.026087 7.0269e-07
7:156467921 G A 0.027491 -4.0667e-06
7:156468559 C T 0.062876 -2.5196e-05
7:156469133 G C 0.704957 -5.6929e-06
7:156471867 C T 0.149766 -1.2427e-05
7:156471966 A G 0.103310 -1.3371e-06
7:156481146 T C 0.022531 1.6165e-05
7:156483293 G C 0.170273 -1.0390e-05
7:156484201 C T 0.637215 -1.8547e-06
7:156518192 A G 0.067952 -1.3345e-05
7:156518195 A G 0.154369 -5.3934e-06
7:156519982 A G 0.086376 9.0602e-06
7:156537916 T C 0.054751 7.0317e-07
7:156541580 T C 0.075602 1.7397e-05
7:156546166 C G 0.147709 -2.1168e-07
7:156550342 A C 0.126875 1.2729e-05
7:156551481 A C 0.032043 -1.4681e-05
7:156554830 C T 0.114356 4.4707e-06
7:156559630 A G 0.099696 -6.4397e-06
7:156568235 A G 0.065583 1.6826e-06
7:156577354 G A 0.184073 9.0399e-06
7:156593405 C T 0.399323 9.8810e-06
7:156614151 A G 0.077703 4.1104e-06
7:156618458 C T 0.059986 1.9904e-05
7:156626677 C G 0.048485 1.9612e-06
7:156629383 C G 0.036728 -7.1640e-06
7:156632611 A G 0.097568 -8.9896e-06
7:156644074 G T 0.163582 -1.3387e-07
7:156674717 C T 0.856395 7.2665e-07
7:156677267 T C 0.672743 2.4067e-06
7:156698806 T C 0.041107 2.0384e-05
7:156699189 T C 0.051409 -1.2129e-06
7:156699999 A G 0.076098 8.4346e-06
7:156709776 A G 0.061486 2.6945e-06
7:156712603 T C 0.092910 1.0426e-05
7:156714732 C T 0.087729 6.2599e-06
7:156714754 A G 0.776822 -9.2116e-06
7:156724323 G A 0.308581 -1.1297e-05
7:156735408 T G 0.092499 2.2719e-05
7:156737328 T C 0.065467 -3.7635e-06
7:156737504 C T 0.111052 -6.3024e-06
7:156738295 C T 1.627152 -1.4946e-05
7:156740357 A G 0.031013 -2.5600e-06
7:156743264 A C 0.298348 1.1190e-05
7:156743692 T G 0.070128 2.4670e-06
7:156752231 C T 1.103219 -2.4927e-05
7:156752331 A G 1.576341 -1.4128e-05
7:156755350 C T 1.599640 -2.3026e-05
7:156755781 A G 0.023758 1.0376e-05
7:156757513 A C 1.491091 -2.1713e-05
7:156762248 A G 1.123886 -3.0544e-05
7:156764971 T C 0.298610 1.3258e-05
7:156774462 A G 0.032176 4.2079e-06
7:156777012 G C 0.300072 6.6764e-06
7:156781605 A G 0.064566 -3.7501e-07
7:156783523 G T 1.612685 -2.0535e-05
7:156784466 G A 0.164252 -1.3442e-05
7:156786508 C T 0.049019 -2.7432e-06
7:156786920 A G 0.203432 6.4623e-06
7:156795289 T C 0.805384 1.8699e-06
7:156795775 T G 0.062003 -9.7671e-08
7:156798704 G A 0.790285 -7.7451e-06
7:156800622 G A 0.179847 1.1599e-05
7:156801687 T G 0.020702 2.5501e-06
7:156801700 T G 0.046210 -1.0223e-05
7:156805025 A G 0.046516 -1.1038e-05
7:156805174 G C 0.033067 -6.6285e-06
7:156806129 G A 0.117494 -7.7772e-06
7:156816371 C A 0.023217 -1.1606e-05
7:156818027 A G 0.302397 -2.4679e-06
7:156822543 G A 0.125851 -2.0044e-05
7:156822706 G A 0.287438 -1.3134e-05
7:156829579 C T 0.035532 -2.6367e-05
7:156829816 T C 0.184678 4.2784e-06
7:156831378 C T 0.034699 7.0895e-06
7:156832248 C T 0.119732 -1.3220e-05
7:156834995 G A 0.342699 -9.4829e-06
7:156835371 G A 0.083357 -1.0452e-05
7:156836955 C A 0.109841 -1.6323e-05
7:156837086 A G 0.070849 3.6292e-05
7:156841550 A G 0.174492 -6.3464e-07
7:156841812 G A 0.201188 1.9183e-05
7:156850803 T C 0.101549 3.1919e-05
7:156852547 A G 0.911469 -1.4253e-05
7:156852566 G C 0.070393 5.2001e-05
7:156853243 T C 0.136761 1.3094e-05
7:156857023 G A 0.997569 7.6714e-06
7:156857777 C T 0.109505 4.0038e-05
7:156876169 C T 0.021531 2.9114e-05
7:156879809 G A 0.726430 -1.0647e-05
7:156880398 G A 0.364685 -2.0231e-07
7:156880653 C T 0.022571 2.4713e-05
7:156883919 C T 0.035967 -8.2904e-06
7:156888856 A G 0.806071 -1.2513e-05
7:156897658 T C 0.455314 6.9983e-06
7:156903038 T C 0.025349 2.5282e-05
7:156904943 A G 0.469658 -1.7544e-05
7:156911761 G A 0.025760 2.5162e-05
7:156916327 G A 1.861090 5.1735e-06
7:156917199 G A 0.035416 7.7488e-06
7:156921160 T A 0.281495 1.2449e-05
7:156926180 T C 0.379821 -2.8039e-05
7:156929052 A G 0.059364 -7.4187e-06
7:156931058 T C 0.157895 -9.9592e-07
7:156963524 G A 0.695607 -1.1552e-05
7:156967602 G T 0.040240 2.0032e-05
7:156968339 T C 0.057576 -1.2824e-06
7:156970206 C T 0.209385 1.1693e-05
7:156972025 C T 0.023343 -2.8066e-06
7:156988269 G A 0.083972 2.6824e-05
7:156994311 T C 0.316782 -1.9005e-05
7:156994544 A G 0.026644 -6.2009e-06
7:156996228 C T 1.005946 -4.6439e-06
7:157003592 C T 0.107105 1.4703e-06
7:157007556 G A 0.249105 2.8126e-06
7:157011559 G A 0.050307 2.5497e-05
7:157031269 G A 1.842377 3.8218e-06
7:157035938 G C 1.842921 1.5193e-05
7:157039130 T C 0.053653 -1.1337e-06
7:157045557 T C 1.261433 1.4822e-06
7:157048535 G A 0.026804 1.1909e-07
7:157051717 A G 0.310659 4.7161e-06
7:157053251 T C 0.247935 -7.9031e-07
7:157064303 A G 0.031540 1.3540e-05
7:157065533 C T 0.047417 -2.3061e-06
7:157069157 G A 0.386475 6.8971e-07
7:157074719 A G 0.042722 1.7603e-05
7:157075319 C T 0.058698 -2.5554e-06
7:157075405 T G 0.248235 4.9352e-05
7:157081587 C T 1.812269 4.2775e-06
7:157084509 C T 0.846552 -2.0012e-05
7:157085842 G T 1.832984 1.6043e-05
7:157086516 A G 0.073837 -1.3646e-05
7:157090296 A C 0.631745 -2.1686e-05
7:157090440 T C 0.043287 -1.2046e-05
7:157090813 G A 0.241761 1.6617e-06
7:157092689 A G 0.025679 -1.1684e-05
7:157097705 T C 0.136370 -9.3937e-06
7:157100420 A G 0.104565 3.8849e-07
7:157102116 G A 1.204397 6.0088e-06
7:157106792 C G 0.172507 -3.4320e-06
7:157109517 C T 0.180918 8.1698e-06
7:157112575 A G 0.044898 -7.9008e-07
7:157113979 A G 0.457405 1.6617e-05
7:157115908 T C 0.457371 1.9750e-05
7:157127261 T G 0.057080 -9.1532e-06
7:157141237 T C 0.132416 -1.8782e-05
7:157141684 A C 0.068969 -5.1547e-07
7:157143067 T C 0.065970 -3.6439e-06
7:157145431 C T 1.102267 3.9704e-07
7:157150678 A G 1.145832 -7.7521e-06
7:157152236 T C 0.364087 -9.2473e-06
7:157153360 C T 0.052140 -7.4229e-06
7:157161259 A G 0.984317 -1.1597e-05
7:157180113 T C 0.089803 1.6879e-05
7:157186627 T C 1.172935 3.2097e-05
7:157189365 A G 0.084883 -4.4451e-06
7:157192659 A G 0.923569 1.5840e-05
7:157195220 C T 0.311417 -2.0223e-06
7:157195623 T C 0.067422 -1.0532e-06
7:157197852 A G 0.041427 5.9759e-06
7:157198031 A G 1.205740 1.2667e-05
7:157201080 C A 0.117494 4.3677e-06
7:157201284 A G 0.058824 2.1792e-06
7:157202934 T C 0.047873 -2.9238e-05
7:157207228 G T 0.100852 -9.2621e-06
7:157210221 G A 1.159679 2.8013e-05
7:157213346 G A 1.686135 -8.8937e-06
7:157214782 C T 0.131485 2.1731e-05
7:157215403 C G 0.053595 1.2829e-06
7:157216093 T C 0.858673 2.5688e-06
7:157229147 C T 1.013076 -7.0411e-06
7:157230360 T C 0.805109 -1.5794e-05
7:157231644 A C 0.127381 5.3084e-06
7:157233756 G T 0.054465 1.0731e-05
7:157236081 A C 1.968538 1.1166e-05
7:157239424 A G 0.342512 1.0340e-05
7:157240316 C A 1.129173 -6.2387e-06
7:157251749 T C 0.116560 2.0870e-05
7:157251829 G A 0.081745 -1.8386e-05
7:157253683 A G 0.183414 -2.6477e-06
7:157258140 C T 1.892416 -2.8250e-05
7:157258376 T G 0.602795 -5.8079e-05
7:157259348 A G 1.750830 4.3748e-07
7:157259360 A G 0.092883 8.0696e-07
7:157259690 A G 0.066286 -4.1639e-06
7:157260007 T C 0.168985 1.7685e-05
7:157260092 T C 1.747941 -3.4977e-06
7:157261848 A G 0.842357 -3.4000e-05
7:157262318 A G 0.081229 1.0914e-05
7:157264132 A G 0.054186 -3.1627e-06
7:157266683 T C 1.174543 1.0365e-05
7:157267790 G A 0.101172 -1.3938e-05
7:157271923 G A 0.872136 1.6784e-05
7:157272072 T C 0.154607 8.9463e-06
7:157273972 T C 1.867264 -1.0982e-05
7:157277422 T G 0.037687 3.0944e-05
7:157279717 T G 0.021079 -7.0195e-08
7:157279994 C T 1.901477 -2.2180e-05
7:157280398 C A 0.073678 2.5083e-06
7:157280940 T C 0.992976 1.8059e-05
7:157284101 A C 0.769628 -1.2572e-05
7:157285616 C T 0.034603 -2.5457e-05
7:157285765 T C 0.076785 3.2452e-07
7:157289314 G A 1.874948 -1.0329e-05
7:157289667 C T 0.867672 1.9148e-05
7:157289725 T C 0.020651 7.2536e-06
7:157293586 T C 0.912019 8.2355e-06
7:157295157 G T 0.031768 6.9876e-07
7:157298250 G A 1.014130 2.0347e-05
7:157299405 C T 0.044215 -2.1414e-05
7:157300517 T C 0.102386 1.9117e-05
7:157300920 A G 0.052582 1.7370e-05
7:157314054 T C 1.076319 -2.2449e-07
7:157318712 T C 0.532633 -6.5541e-06
7:157322715 T C 0.043637 7.4667e-06
7:157323018 T C 0.089806 2.7069e-06
7:157327385 G A 0.071485 -2.6605e-06
7:157331902 A G 0.162665 -3.1185e-05
7:157334598 C T 0.887915 -2.3483e-05
7:157335738 C A 1.669408 -8.2150e-06
7:157338736 C T 0.962316 -2.5527e-05
7:157339589 C T 1.919462 -5.8516e-06
7:157346115 T C 0.072029 -1.3198e-05
7:157350871 A G 0.025601 1.1690e-05
7:157351160 A G 0.054441 1.1548e-05
7:157359289 C A 0.981104 -3.1948e-05
7:157368550 G A 0.959576 3.1364e-05
7:157372906 G C 0.354211 -1.3025e-05
7:157376644 T C 0.353174 -1.6766e-05
7:157377798 A G 0.049495 8.3451e-06
7:157384420 A G 0.020678 -7.9111e-06
7:157388047 G A 0.265914 -1.5779e-05
7:157394758 G A 0.088025 3.9445e-06
7:157396697 A G 0.705035 8.9946e-05
7:157400749 C G 0.318244 -2.5040e-05
7:157404930 C T 0.234370 -3.3736e-05
7:157408146 A G 0.106088 -1.1866e-05
7:157408290 A G 0.106833 -1.2633e-05
7:157408385 T G 0.059997 4.4034e-06
7:157414064 A G 0.982977 4.0783e-05
7:157416066 A G 0.047237 6.4534e-06
7:157416250 T C 0.474289 -3.4266e-05
7:157418883 T C 0.153686 -2.0861e-05
7:157419411 C T 0.058919 -1.9720e-05
7:157421670 A C 0.023279 -5.7732e-06
7:157428160 T G 0.095698 -1.7123e-05
7:157430698 T C 0.157650 -5.7037e-07
7:157438979 C T 0.097228 -1.0734e-06
7:157443541 G C 0.067942 1.9985e-05
7:157446453 C T 1.811572 5.9718e-05
7:157447067 A G 0.059745 -3.0145e-05
7:157447773 C T 0.896224 1.1983e-04
7:157455152 A G 0.118871 3.1321e-06
7:157457103 C T 0.999276 8.2166e-05
7:157458972 G A 0.214712 -2.5160e-05
7:157460843 T C 0.086933 8.3071e-07
7:157467245 T C 0.154689 1.8643e-06
7:157475795 A G 0.469927 -2.8917e-05
7:157476363 T G 0.034994 -5.0337e-06
7:157481050 G A 0.259461 -1.8971e-05
7:157495783 G A 1.840525 2.8791e-05
7:157505096 T C 0.079090 7.5937e-06
7:157510195 T C 0.837805 4.2053e-05
7:157513940 C T 1.482010 2.5720e-05
7:157515275 T C 1.260352 3.0633e-05
7:157519773 G A 0.054887 1.2243e-06
7:157522774 C G 0.364056 -7.0612e-06
7:157524037 C T 0.126361 -5.9290e-06
7:157529621 T G 0.687057 7.3291e-05
7:157532538 A G 0.060187 -1.5681e-05
7:157535195 A G 1.135143 3.3068e-05
7:157535535 T C 0.345847 -1.2143e-06
7:157535955 T G 0.354992 -1.0299e-05
7:157536971 T C 0.565214 1.0292e-04
7:157537145 T G 0.099472 1.2338e-05
7:157537147 C T 0.183036 1.3464e-06
7:157538397 T C 0.082772 -1.8939e-06
7:157538552 C T 0.156558 -5.4528e-05
7:157542823 A G 0.130747 -5.4192e-05
7:157546472 T C 0.082833 -8.6505e-07
7:157547151 A G 0.073164 4.0751e-06
7:157548925 T C 0.126582 -8.3015e-06
7:157550345 A C 0.053585 -2.3064e-06
7:157551112 A G 0.076751 6.5918e-06
7:157556944 T C 0.115441 -1.8408e-05
7:157562578 G A 0.398752 -3.4470e-06
7:157563148 C T 0.237920 3.5673e-06
7:157563249 G A 0.158163 -1.3618e-05
7:157565471 G T 0.107927 5.5420e-06
7:157567528 T C 0.268093 -9.8459e-06
7:157567718 G A 0.366504 -3.0501e-05
7:157567732 G C 0.193249 1.1125e-06
7:157567839 T C 0.230035 1.2644e-05
7:157573240 T C 0.240643 2.5958e-05
7:157574434 C T 0.047982 1.0978e-05
7:157574739 A C 0.039771 -3.8704e-06
7:157581580 G A 0.230416 -6.6063e-06
7:157583166 A G 1.137006 -1.7955e-05
7:157585589 T C 0.255537 -4.2895e-06
7:157588588 C A 0.025713 1.1103e-05
7:157602249 C T 0.331724 -1.2306e-05
7:157602253 A G 0.176468 6.8468e-06
7:157607665 T C 0.089276 4.0110e-06
7:157611035 C T 0.150680 -1.0883e-05
7:157611192 T C 0.079175 9.2817e-06
7:157621069 T C 0.055628 -2.7614e-05
7:157621669 T C 0.054516 -3.7418e-05
7:157624879 T C 0.086495 2.5076e-05
7:157625687 T C 0.032737 -1.2278e-05
7:157626588 A G 0.070767 -7.4495e-06
7:157628103 T C 0.046088 -2.6236e-05
7:157631868 G A 0.146556 -9.9289e-06
7:157634922 T C 1.247103 2.0623e-05
7:157636032 A C 0.078468 -3.4241e-06
7:157638792 A G 0.077329 -7.0028e-06
7:157642075 A G 0.267406 -1.3737e-05
7:157642767 C A 1.487035 -1.3678e-06
7:157642888 C A 0.125855 7.2561e-06
7:157644121 T C 0.922674 -1.5815e-06
7:157645717 G A 0.377656 2.5723e-06
7:157647573 G C 1.456028 -2.6850e-05
7:157648679 G A 0.273217 -1.9408e-06
7:157649347 T C 0.245967 -6.8951e-06
7:157649966 T C 1.344858 -5.1129e-06
7:157650469 T C 0.511813 -1.9552e-05
7:157650659 G A 0.081198 1.3388e-05
7:157653953 G A 0.244406 -1.5924e-05
7:157654886 C T 0.052823 5.4287e-06
7:157655611 A G 0.023197 -3.5111e-06
7:157656429 T C 0.199978 -2.8534e-06
7:157656497 T C 0.048087 -6.0907e-06
7:157658102 A G 0.119460 1.0525e-05
7:157660436 G A 0.439628 -8.5373e-06
7:157661371 T C 0.154192 -6.0937e-05
7:157661439 T C 0.061731 2.5215e-06
7:157661785 C A 0.073953 -1.0123e-06
7:157667038 T C 0.041179 -1.6470e-06
7:157673544 G A 0.362496 -3.9468e-06
7:157677877 G A 0.031166 -2.6267e-05
7:157679020 G T 0.266179 -1.9542e-05
7:157679332 T C 1.129030 3.2009e-05
7:157681010 T C 1.762638 -2.9867e-06
7:157681344 T C 1.682232 -8.0641e-06
7:157682507 T G 0.274784 -2.6914e-05
7:157685250 A G 0.029398 -4.0071e-06
7:157686862 T C 0.074259 4.0167e-06
7:157686948 A G 1.129761 3.9613e-05
7:157688363 A G 1.057467 1.2976e-05
7:157688561 T G 0.139495 -1.4368e-05
7:157690083 C A 1.604437 -2.8868e-05
7:157690990 A G 0.792441 -2.6755e-05
7:157698822 A G 0.023989 1.9892e-05
7:157705493 T C 0.039186 1.3922e-05
7:157714248 A G 1.171756 -6.1582e-05
7:157714943 G A 0.028154 -3.2611e-05
7:157715412 C T 0.037061 -1.7147e-05
7:157724458 T G 0.775166 -2.4793e-05
7:157726833 A G 0.390677 -2.3811e-05
7:157728684 T G 0.042484 2.4498e-05
7:157729211 A G 0.385159 7.7375e-05
7:157729597 C G 0.997001 -1.7930e-05
7:157730863 T C 0.465504 -1.3225e-04
7:157731086 A G 0.027848 -2.6831e-05
7:157734210 G A 0.053302 2.7515e-06
7:157735954 G C 0.041481 -2.5513e-05
7:157742912 G A 0.839365 -4.8487e-06
7:157744057 A G 0.637983 5.1210e-05
7:157749489 T C 0.298912 5.0486e-05
7:157749747 A G 0.057692 1.7756e-05
7:157749999 A G 1.762747 -3.1492e-06
7:157754963 T C 1.081331 -2.4977e-06
7:157755225 T C 0.161298 -6.9675e-05
7:157757796 T C 0.904023 1.0080e-05
7:157758641 T C 0.113156 -2.1250e-05
7:157761120 T C 0.054897 1.9157e-06
7:157761250 T C 0.067585 -2.0022e-06
7:157761607 A G 0.112796 -1.0099e-05
7:157762394 A G 0.923300 1.4723e-05
7:157762656 G A 0.412113 3.3800e-05
7:157766729 A G 0.742423 2.1854e-05
7:157767179 A G 0.115308 -2.9759e-05
7:157768397 C T 1.006861 2.0451e-05
7:157768929 C G 0.026230 -1.4929e-05
7:157776816 C T 0.057423 1.6949e-06
7:157781248 T C 0.150877 -2.3229e-05
7:157781750 G A 0.696926 1.8478e-05
7:157782708 A G 1.640312 8.4595e-05
7:157782942 C T 0.822305 9.4404e-05
7:157785187 T C 0.137203 -1.8761e-05
7:157785807 T C 1.323772 1.2258e-04
7:157786541 G T 0.023727 5.7563e-06
7:157787138 C T 1.771780 2.8826e-05
7:157787153 A G 0.386502 1.6563e-06
7:157792493 T C 1.397616 2.4093e-05
7:157798532 T C 0.322126 6.4902e-06
7:157802589 T C 1.753193 9.2574e-06
7:157811334 T C 0.125766 4.0643e-06
7:157814302 G A 1.783455 6.6063e-06
7:157815594 A G 0.088555 1.2603e-05
7:157818558 T C 1.367728 -8.7587e-06
7:157818578 T C 0.128459 4.7991e-05
7:157822895 C T 0.044653 1.6627e-05
7:157826151 A G 0.041342 -2.5590e-05
7:157829930 A C 1.151659 -2.1653e-05
7:157836999 T C 0.095011 -2.8468e-06
7:157837901 A G 0.414401 -4.3119e-05
7:157838188 A G 0.045024 1.5964e-05
7:157842635 C T 1.179123 -9.5871e-06
7:157848662 T C 0.687553 -4.7391e-06
7:157850010 T C 0.050368 1.5862e-05
7:157850598 T C 0.024173 5.8408e-06
7:157854278 G T 0.346891 -1.1497e-05
7:157858695 G A 0.026498 4.1331e-06
7:157861490 G A 0.177831 -1.4091e-05
7:157861788 C A 0.482999 2.6676e-06
7:157866722 A G 0.038942 -5.0775e-06
7:157867567 T C 0.266026 -7.2799e-05
7:157869384 G T 0.031074 1.6566e-07
7:157873145 G A 1.276718 1.9707e-06
7:157873604 G A 0.072372 1.0140e-05
7:157875343 A G 1.161991 -2.1777e-07
7:157876282 C A 1.747815 -7.7432e-06
7:157896467 A G 0.578623 -1.1953e-05
7:157900316 A G 1.888802 -3.0123e-05
7:157903504 T C 0.712525 1.0656e-05
7:157922959 T C 0.206220 2.1987e-06
7:157928610 G A 0.597243 -1.6308e-05
7:157929370 T C 0.027845 -9.1652e-06
7:157931144 T C 0.596784 -2.1484e-05
7:157931462 T C 0.055760 -1.3572e-05
7:157932023 C T 0.845271 -1.9717e-05
7:157932055 T C 0.723180 -2.2162e-05
7:157932473 T C 0.216280 -8.2355e-06
7:157933101 A G 0.391898 1.5591e-06
7:157935531 T C 0.054489 -6.9059e-06
7:157935618 T C 0.148038 -6.9655e-06
7:157938090 A G 0.201439 6.6986e-06
7:157952180 C T 0.349818 6.4385e-06
7:157952691 T G 0.216701 1.5471e-05
7:157954027 T C 0.029004 4.3828e-06
7:157954629 A G 0.130642 -6.3386e-06
7:157959620 T C 0.833953 2.2831e-05
7:157959636 A G 1.329521 2.3701e-05
7:157959911 G A 1.683011 5.0104e-05
7:157967320 C T 0.204561 2.4363e-05
7:157968489 A G 0.032944 -1.0879e-05
7:157969061 T C 0.040478 2.4622e-06
7:157970376 T G 0.338833 1.3438e-05
7:157978483 T C 0.057756 4.7528e-07
7:157979792 A G 1.340536 1.3365e-05
7:157980277 T C 0.038785 1.3008e-05
7:157980559 A G 0.050188 -1.5326e-05
7:157981865 C T 1.294962 1.7555e-05
7:157983281 A C 0.121737 5.6309e-06
7:157984182 G A 0.686142 4.2079e-06
7:157985149 G C 0.279557 -8.6973e-06
7:157987792 T C 0.029772 1.8470e-05
7:157992083 T C 0.468771 1.2081e-05
7:157992315 A C 0.336858 -2.2577e-05
7:157996073 A C 0.026247 -8.0239e-06
7:158016190 T C 0.473847 1.0175e-06
7:158020174 A C 0.056107 -1.1387e-05
7:158030628 A G 0.050484 -2.1503e-05
7:158030651 G A 0.036538 -7.6078e-06
7:158031155 A C 0.973002 8.1433e-07
7:158031556 T C 0.280978 -2.4087e-05
7:158031942 G A 0.079508 -2.3521e-05
7:158031985 A G 0.108499 -4.3298e-06
7:158032025 T C 1.217317 -1.1813e-05
7:158032178 A G 0.182567 -2.5633e-05
7:158038352 G T 0.130560 -1.9372e-05
7:158040857 T C 0.060439 -4.7271e-06
7:158043323 G C 1.544050 -2.3556e-05
7:158043423 A G 1.299035 -1.8680e-05
7:158047922 A G 0.120333 1.8964e-05
7:158048396 T C 0.106646 6.8113e-06
7:158050423 C T 0.189306 -9.7673e-06
7:158051019 T C 0.035824 9.5091e-06
7:158054039 A G 0.620923 3.0865e-05
7:158058450 A G 0.163467 -1.2275e-05
7:158059661 G A 0.617670 1.6547e-05
7:158060285 T C 0.211690 2.1154e-06
7:158060343 A G 0.597005 6.7702e-06
7:158060448 G A 0.070730 1.5671e-05
7:158064729 G A 0.457222 4.2365e-06
7:158064807 C T 1.950176 -9.1724e-06
7:158069921 A G 1.743776 -2.6316e-06
7:158070092 T C 1.565805 -6.8867e-06
7:158072833 C T 0.413303 -1.0021e-05
7:158072903 G A 1.537155 -8.0871e-06
7:158083998 T G 0.114764 -2.1225e-05
7:158085210 A G 0.069404 -2.0409e-05
7:158087633 T C 0.195874 -7.6577e-06
7:158090729 T C 1.924721 -2.2024e-07
7:158108444 A G 1.424828 1.3895e-05
7:158110434 C T 1.237998 -5.2389e-06
7:158113353 C A 0.057940 7.6701e-06
7:158114591 A G 1.128557 -1.7059e-05
7:158114627 G C 0.849486 -1.6160e-05
7:158117547 G A 1.925258 -3.1602e-06
7:158117595 A G 0.786627 1.6808e-05
7:158135556 G C 0.504931 1.0969e-05
7:158136204 G T 0.504102 1.2428e-05
7:158137355 C A 0.024526 -1.9743e-05
7:158137433 A G 1.112871 -3.0979e-05
7:158138905 A G 1.891437 -1.2227e-05
7:158143713 T C 0.038207 8.9897e-06
7:158145946 T C 0.059612 -2.0424e-06
7:158149612 C T 0.072855 1.9135e-05
7:158151731 G A 1.886473 -1.0105e-05
7:158152543 G C 0.516246 1.2167e-05
7:158155673 T C 0.025601 -2.3110e-05
7:158159708 A G 0.024815 -1.4551e-05
7:158161501 T C 1.509542 -4.2225e-06
7:158163933 C T 1.380168 -1.1792e-05
7:158164476 T C 1.635641 -5.6029e-06
7:158165845 G A 1.821669 1.2191e-05
7:158166227 A G 0.225915 -3.0234e-05
7:158166515 T C 1.829040 1.8560e-05
7:158170263 T C 0.022170 -2.0406e-06
7:158175375 G A 0.044065 7.7055e-06
7:158176046 G A 1.938225 -4.3061e-06
7:158176419 T G 1.808315 -1.0109e-05
7:158177699 A C 1.810858 -7.1568e-06
7:158179995 T C 0.117977 1.9722e-06
7:158181349 A G 0.056719 7.4096e-06
7:158185561 G C 1.494463 -8.8849e-06
7:158186141 T C 1.057171 2.3860e-06
7:158192517 T G 0.053721 -4.6043e-06
7:158193980 T C 0.062295 6.4858e-06
7:158194194 A G 0.042865 -8.7419e-06
7:158194935 C A 0.906012 -6.9977e-06
7:158196003 A G 0.975154 2.3695e-06
7:158203729 G C 0.093352 -1.2477e-05
7:158208601 T C 0.059589 1.1538e-05
7:158209204 T C 0.079631 8.4615e-06
7:158209340 A G 1.874540 -1.2500e-05
7:158212561 G A 0.049359 8.5761e-06
7:158212633 A G 0.939980 2.4281e-06
7:158223282 T C 0.152927 -3.8535e-06
7:158227127 A G 0.812864 -6.9197e-06
7:158228783 A G 1.944787 7.5044e-06
7:158237424 A C 0.118287 2.1032e-05
7:158239890 G A 0.203092 3.5540e-05
7:158242041 A G 0.183237 2.6490e-05
7:158246253 C T 1.086308 1.5735e-05
7:158260724 G T 1.397895 -8.6745e-06
7:158271139 A G 0.355999 -2.3997e-05
7:158279762 T C 0.429139 1.1528e-05
7:158280589 T C 0.944376 -3.3360e-05
7:158283371 A G 0.114611 2.2594e-05
7:158287847 C G 0.122445 1.1001e-05
7:158313733 G A 1.329487 -1.2505e-06
7:158314151 A G 1.019083 -2.2110e-05
7:158315130 A G 0.434898 1.4738e-05
7:158315514 C T 0.145883 2.8017e-05
7:158323329 T G 0.048832 2.4370e-06
7:158325173 G A 1.971455 7.6847e-06
7:158336474 C T 0.975943 -4.0798e-05
7:158337999 G A 0.059626 -1.9496e-05
7:158342284 A G 0.041750 2.2784e-05
7:158342430 A G 0.438805 6.8871e-06
7:158348036 A G 0.020664 5.1888e-06
7:158348242 T G 0.056036 4.8905e-06
7:158348913 C T 0.150007 7.5426e-06
7:158353682 T C 0.537386 -5.2178e-05
7:158356308 A G 0.051783 -1.1438e-06
7:158367790 C T 0.044575 -3.3933e-06
7:158384368 A G 0.081552 1.4235e-05
7:158389433 C T 0.164691 2.7014e-06
7:158394968 T G 0.188986 6.5733e-06
7:158400100 G A 1.016938 -2.7759e-05
7:158405850 C T 1.338942 -5.5217e-06
7:158406614 C T 0.046204 -5.7010e-06
7:158412279 A G 1.395556 5.3931e-06
7:158418632 T C 0.160356 -2.0139e-05
7:158419818 C T 0.073032 1.0591e-05
7:158423285 G A 0.021378 6.2670e-06
7:158429972 G A 0.228227 3.6753e-06
7:158431718 A G 0.128207 2.0980e-05
7:158436924 C T 0.078233 -2.4042e-05
7:158438186 A G 1.245134 9.6900e-07
7:158443871 A G 0.164426 1.6694e-05
7:158444634 A G 0.163919 1.8454e-05
7:158444975 G T 1.410512 1.3131e-05
7:158449974 G T 0.065399 -5.4405e-05
7:158458332 C T 0.064416 6.0455e-06
7:158459166 A G 0.047220 -4.3220e-06
7:158476554 A G 0.022034 1.1938e-05
7:158476638 A C 1.231392 1.3045e-05
7:158482318 C T 0.087671 9.7425e-06
7:158483062 C G 0.063594 8.4619e-06
7:158486018 T C 0.020154 -1.5754e-05
7:158498390 G A 0.203112 -1.1650e-05
7:158500207 A G 0.153244 1.9112e-05
7:158505638 T C 0.946534 3.1736e-05
7:158508072 T C 1.379985 -4.8207e-06
7:158515207 A G 1.262765 2.7523e-05
7:158517543 A G 0.137315 2.5478e-05
7:158518128 T C 0.034862 -1.2967e-05
7:158518439 T C 0.043671 3.3926e-06
7:158519615 C T 0.357049 -9.1580e-06
7:158522685 C G 0.923477 2.8553e-05
7:158523550 C T 0.065474 1.2256e-05
7:158527605 T C 0.282841 -1.3195e-05
7:158527646 T C 1.730336 6.9521e-06
7:158527734 G A 1.624660 2.0736e-05
7:158527844 C T 0.231314 2.0145e-06
7:158531544 A G 0.112748 9.5435e-06
7:158531752 T C 0.050151 2.1758e-06
7:158533985 C A 0.329065 -7.8346e-06
7:158536334 A G 0.113744 1.1104e-05
7:158536376 C A 0.314922 -5.4461e-06
7:158540275 T C 0.054931 2.9451e-05
7:158541742 C A 0.026039 8.3767e-06
7:158543051 C T 0.207801 -1.8914e-05
7:158554086 T C 0.066354 4.8909e-07
7:158556342 T G 1.770566 -1.7189e-05
7:158557372 C T 0.021670 -6.5730e-07
7:158560222 G A 0.122499 -4.3838e-05
7:158567966 A G 0.050504 9.7710e-06
7:158581418 A G 0.894490 3.7529e-05
7:158581798 C T 0.125348 2.8336e-05
7:158583872 A C 0.063689 2.1818e-05
7:158586138 C T 1.883638 -1.1171e-05
7:158590740 T A 0.206662 -1.4518e-05
7:158599579 A G 0.035715 -2.1593e-05
7:158604515 G A 0.112694 9.9450e-06
7:158606313 G T 0.179745 -1.6823e-05
7:158616886 T C 0.038510 -4.0070e-06
7:158622413 T C 0.152638 1.6359e-05
7:158623647 T C 0.125345 -3.2598e-07
7:158625529 G T 0.026638 2.1641e-06
7:158628249 C T 0.117403 1.1109e-05
7:158636675 A C 0.061146 7.3696e-07
7:158644728 A C 0.092536 1.7639e-05
7:158654762 A G 0.072834 1.5881e-05
7:158654977 C A 0.028066 7.8589e-06
7:158656918 T C 0.030071 -2.4488e-05
7:158664253 A G 0.088011 -1.7585e-06
7:158665987 T C 0.450663 -2.0980e-05
7:158668513 T C 0.204547 5.2043e-06
7:158672619 G A 0.713983 1.8918e-06
7:158679717 T C 0.020593 3.7268e-06
7:158690315 G A 0.294843 7.6665e-06
7:158707017 G A 0.045962 1.0461e-05
7:158710766 C T 0.074436 8.5772e-06
7:158710879 A G 0.350355 -1.0719e-05
7:158711295 C T 0.205383 1.2004e-05
7:158711439 T C 0.046561 9.4984e-06
7:158711950 G T 0.239647 -2.1102e-06
7:158715219 G A 1.640802 1.9576e-05
7:158724789 C G 1.431631 6.1247e-06
7:158726655 A G 1.026012 -1.0513e-06
7:158734813 T C 0.368670 -4.0562e-06
7:158736448 C T 0.051820 -1.8002e-05
7:158745142 C T 0.236192 -6.2885e-06
7:158745482 G A 1.056287 1.3768e-05
7:158749192 A G 0.040951 1.6266e-05
7:158751928 G A 0.050671 -1.5053e-06
7:158754632 C A 1.871647 1.2804e-06
7:158754716 T C 1.339333 1.1915e-05
7:158756873 T C 0.155899 -1.4731e-05
7:158758750 C T 0.288121 -3.5947e-06
7:158758910 A C 1.372655 1.5833e-05
7:158759063 G A 1.662884 1.7003e-05
7:158759602 A G 0.189190 3.2717e-06
7:158762423 A G 0.361326 1.5841e-06
7:158762711 C A 0.550523 -7.9001e-06
7:158763288 C T 1.327610 1.0854e-06
7:158764983 G A 0.081205 1.4584e-05
7:158767628 T C 1.251893 1.5499e-05
7:158770423 G C 0.048784 -3.0198e-05
7:158770822 T C 0.086995 -5.0651e-05
7:158773232 G A 1.676384 1.3072e-05
7:158777934 A G 1.338449 -5.6079e-06
7:158789686 G C 0.035739 -1.2951e-05
7:158790004 C G 1.824467 1.3875e-05
7:158795536 A G 0.046588 -1.1328e-05
7:158803701 G A 0.219183 -3.9652e-05
7:158807630 A G 0.047162 -1.9476e-05
7:158808276 T C 0.036174 -7.8076e-06
7:158814908 G A 0.060602 1.1064e-05
7:158819808 T C 0.087154 3.1691e-06
7:158820969 T C 1.175669 2.3151e-05
7:158823084 G T 0.381314 9.6180e-06
7:158823974 G T 0.059997 3.0550e-05
7:158825472 C T 1.808777 1.0351e-05
7:158828355 T C 0.287190 -1.8495e-05
7:158834474 G A 1.843482 3.1896e-06
7:158836661 T C 1.837964 3.3582e-06
7:158847249 C T 0.044718 1.3383e-05
7:158847619 T A 0.061180 2.1574e-05
7:158852572 C T 0.231769 -7.7911e-06
7:158855438 G A 0.343477 -3.3406e-05
7:158864106 T G 0.032761 -8.8430e-06
7:158864131 A C 0.156120 -5.5787e-06
7:158866550 G A 0.075945 9.5290e-06
7:158871158 G A 0.022806 -9.9965e-08
7:158871812 T C 0.494742 -3.3271e-05
7:158875666 T C 0.022391 8.1757e-06
7:158881121 T C 0.107866 8.2301e-05
7:158882443 A G 0.020093 -5.1821e-06
7:158893020 T G 0.413837 5.4581e-05
7:158895796 A C 0.299504 -2.9036e-05
7:158901651 A G 0.080950 8.2989e-06
7:158901893 T C 0.489700 -3.2665e-05
7:158908527 T C 0.307351 -2.3621e-05
7:158910467 A G 0.105741 6.1345e-06
7:158910629 A G 1.198781 4.1869e-05
7:158910780 A G 0.141552 -1.1167e-05
7:158911247 T C 0.022881 -1.9183e-07
7:158912118 T C 0.049246 8.3847e-06
7:158912155 C T 0.032662 6.7384e-06
7:158918882 C T 0.062934 -6.6532e-06
7:158919600 C G 0.041403 6.0734e-06
7:158920185 G A 0.167873 -1.8755e-05
7:158921112 C T 0.149878 -1.2232e-05
7:158928541 A G 0.060439 -2.8091e-05
7:158931067 C T 0.282325 -5.5974e-05
7:158942937 A G 1.035861 -2.0547e-06
7:158946474 C T 0.676616 3.5061e-05
7:158949615 G A 1.978071 -8.6043e-06
7:158951903 T C 1.007415 -7.5447e-06
7:158951983 T C 1.730370 4.5933e-05
7:158952628 T C 0.061989 1.2814e-06
7:158953160 C T 0.919934 -7.7634e-05
7:158961678 A G 1.394162 1.9267e-05
7:158967625 T C 1.396001 2.0743e-05
7:158986108 A G 1.522917 1.1552e-05
7:158988561 A G 0.097575 1.5257e-05
7:158991366 T C 0.461237 -1.1264e-05
7:159000192 G A 1.117284 -7.5423e-07
7:159007370 G A 0.077666 4.8306e-07
7:159009056 G A 0.112143 -5.7121e-06
7:159009133 T C 1.498927 -1.0363e-05
7:159011350 T C 0.264795 -6.6852e-07
7:159018204 T C 1.308177 3.2451e-06
7:159023705 T C 0.146852 -1.4809e-07
7:159039357 G A 0.075847 1.5360e-05
7:159042693 T C 0.072375 3.2095e-06
7:159043742 A G 0.197635 -6.6772e-06
7:159049833 C T 0.058355 -7.0829e-06
7:159053747 G A 0.061958 1.3893e-05
7:159053815 G A 0.061748 5.1579e-06
7:159054561 G A 1.264316 -7.6098e-06
7:159064243 A G 0.021065 4.3456e-06
7:159072525 C A 0.876158 2.3708e-05
7:159074587 G A 0.061326 1.0113e-05
7:159075276 C A 0.102056 -2.5750e-05
7:159075706 C T 1.322303 -4.4910e-06
7:159084091 G T 0.055186 1.0779e-05
7:159085413 T C 0.039139 -1.6877e-05
7:159086308 T G 0.121785 9.7952e-06
7:159087067 C A 0.415690 8.0320e-06
7:159114266 T C 0.054319 -4.4732e-06
7:159124173 C A 0.060520 5.6636e-06
8:164984 G A 1.847260 4.4801e-06
8:176818 A G 0.752255 -2.5088e-05
8:179908 C T 0.037721 -2.1094e-05
8:190568 G A 0.189605 7.8505e-06
8:193585 A G 0.148355 1.5658e-05
8:194836 T C 0.123502 -3.8769e-06
8:194943 T C 0.473361 -3.1477e-06
8:195254 A C 0.135347 -3.4855e-06
8:205505 C T 1.071165 -1.8555e-05
8:211977 T C 0.839838 1.8786e-05
8:212603 C G 0.153206 -2.5594e-06
8:215472 C T 0.021259 -9.9091e-06
8:217587 T C 1.211333 2.0770e-05
8:217895 T C 0.222359 -1.1442e-05
8:219576 A G 0.118103 -4.4295e-06
8:219615 T C 0.790476 2.6027e-05
8:219797 G A 0.334359 -1.9432e-05
8:220044 G A 0.101213 1.7761e-05
8:223170 T C 0.209194 -5.5556e-06
8:224172 T C 0.066837 4.0531e-06
8:224184 T C 1.053595 1.8940e-05
8:224198 C G 0.054615 1.4273e-05
8:236615 T C 0.028334 -7.3094e-06
8:238139 G A 0.107540 4.4161e-06
8:238265 A G 0.025193 -2.6166e-06
8:238516 C T 0.608306 -4.9741e-07
8:239324 C T 1.890764 8.5774e-07
8:244195 T G 0.126150 -6.4728e-06
8:244589 C A 0.051300 -8.1033e-06
8:246593 C T 0.156473 1.0954e-05
8:252880 A G 0.383830 1.8416e-05
8:259934 T C 0.178174 -4.4566e-06
8:262083 G A 0.059327 4.0969e-06
8:263427 T C 0.193701 1.4045e-05
8:268266 A C 0.049695 -9.1489e-06
8:268415 C T 0.044810 1.4118e-05
8:271362 A C 0.063352 2.2746e-08
8:277424 T C 0.094219 3.0738e-05
8:281112 A C 0.130424 2.7011e-05
8:282438 C T 0.063764 3.1199e-06
8:286684 T C 0.139651 -1.0613e-05
8:290296 G A 0.247507 1.2355e-05
8:293636 T C 0.030258 1.5159e-06
8:293820 C T 0.448192 4.6538e-06
8:295523 C T 0.104249 -2.2542e-05
8:296646 A G 0.077305 -2.2071e-06
8:297404 A C 0.029150 -1.1723e-06
8:297459 A G 0.031129 1.4342e-05
8:298274 A C 0.102454 9.3042e-06
8:300110 T C 0.144149 -9.1775e-06
8:302124 G T 0.231854 -3.5717e-05
8:307531 T C 0.038489 -1.3282e-05
8:307840 A G 0.053462 -8.3211e-06
8:309747 T C 0.285048 -6.0295e-06
8:312861 C G 0.053867 -4.4412e-06
8:314765 C A 0.287353 -1.0638e-05
8:315843 T C 0.287363 -7.2808e-06
8:323263 T C 0.061170 1.2309e-05
8:324367 T C 0.149687 6.3071e-06
8:326764 A G 0.025295 -7.5976e-06
8:327495 T C 0.211255 -1.2417e-06
8:333018 G A 0.251685 9.2653e-06
8:333105 A G 0.066123 2.1569e-06
8:340695 A G 0.170535 -8.8730e-06
8:344543 C T 0.193739 -4.9413e-06
8:345410 A G 0.044813 -1.1638e-06
8:346596 T C 0.057518 3.0549e-06
8:358273 A G 1.149803 9.2040e-06
8:362939 T C 0.026066 1.7447e-05
8:363185 G A 0.133739 3.2684e-06
8:365789 T C 0.129707 -9.6845e-06
8:366900 T G 0.245345 -1.2389e-05
8:368635 T C 0.034046 -1.8234e-05
8:368718 C T 0.037986 -1.6453e-05
8:381344 G C 0.322133 -3.4751e-06
8:382398 A G 0.153373 -1.2531e-05
8:387201 A G 0.123658 -6.7843e-06
8:398617 T G 0.044018 -7.1663e-06
8:400391 A C 0.033974 2.3991e-05
8:400600 A C 0.197234 -8.5922e-06
8:407274 C T 0.132273 -6.2000e-06
8:407519 G A 0.020045 -4.5621e-06
8:409375 G A 0.478182 -2.4092e-05
8:413288 G A 0.235547 -8.2559e-06
8:414601 C T 0.052466 1.1127e-05
8:416697 G A 0.903353 -2.8674e-05
8:419965 C G 0.076452 7.8504e-06
8:422205 G A 0.647204 -1.7353e-05
8:423092 G A 0.118725 -2.1444e-06
8:424185 T C 0.180701 -4.5056e-06
8:424461 C T 0.112952 -6.8489e-07
8:426646 A G 0.245692 -3.1851e-07
8:429357 G A 0.022843 3.9834e-06
8:431501 G A 0.208685 -1.1076e-05
8:435298 G T 0.595340 -1.0811e-05
8:435375 A C 0.169876 1.0657e-05
8:437078 C T 0.585038 -1.0661e-05
8:437785 C G 0.082130 -2.3942e-06
8:440001 C T 0.169406 -2.3195e-05
8:445601 C T 0.138210 3.1261e-07
8:451642 A C 0.518045 3.3543e-05
8:453549 T C 0.035399 -1.0665e-05
8:457459 C T 0.991378 1.7241e-05
8:460498 C T 0.258410 1.3414e-05
8:460738 T C 0.056838 3.8925e-06
8:469817 T C 1.403331 2.6030e-06
8:470409 G T 0.068374 1.5418e-05
8:470556 C T 0.067483 9.3869e-06
8:470861 T G 0.102508 1.2338e-05
8:473295 C T 1.325122 1.2745e-06
8:474002 C G 0.212652 -2.9182e-05
8:479381 G A 0.154087 -2.9417e-05
8:481500 G C 0.155148 7.3170e-06
8:483451 T C 0.041651 1.6951e-05
8:485102 T C 0.042229 -1.1760e-05
8:487614 A G 0.137482 1.1869e-05
8:490396 G C 0.048301 -2.2917e-06
8:497247 C G 0.449800 -1.3614e-05
8:500785 G A 1.026090 1.7360e-05
8:501741 T C 0.041743 1.5590e-05
8:504401 A G 1.734596 2.9469e-05
8:507783 T G 0.083812 -2.7222e-06
8:508589 A C 1.117372 1.0042e-05
8:509971 T C 1.244213 1.0389e-05
8:513823 C T 0.223800 5.5763e-06
8:514876 G C 0.046530 -5.9364e-06
8:515490 A G 0.054421 -4.1733e-06
8:516098 T C 0.026845 2.8609e-05
8:516193 G A 0.069159 7.4781e-06
8:516479 C A 1.817807 -3.7733e-06
8:517448 T C 1.647493 -1.9323e-05
8:518421 C T 0.305522 2.6001e-05
8:523959 C T 0.403474 -2.6398e-05
8:524939 C A 0.240500 1.9875e-06
8:529599 A G 0.156552 -1.0780e-06
8:531134 A G 1.183383 2.3641e-06
8:531855 C G 0.039067 -5.7535e-06
8:531882 G A 0.365413 1.0631e-05
8:540650 C T 1.181234 -6.9710e-06
8:542987 C G 0.044306 2.9659e-06
8:543358 A G 0.039227 -2.1935e-06
8:544185 A G 0.065365 -3.4146e-06
8:544821 A C 0.397344 -9.4300e-07
8:546851 G C 1.970721 7.6647e-06
8:550535 A G 0.020800 9.4649e-06
8:552848 A G 0.066837 2.2734e-06
8:557242 A G 0.044198 3.6174e-05
8:565639 C T 0.480133 -4.5907e-07
8:566173 A G 1.353306 1.1262e-05
8:567793 C A 0.300150 -3.9661e-06
8:568828 T C 0.051089 1.0327e-05
8:572628 G A 0.174805 -4.5021e-05
8:575631 C T 0.026199 1.0847e-06
8:581467 A C 0.231266 1.2379e-05
8:585869 G A 0.445860 -5.8316e-07
8:588892 A G 0.783091 -4.6687e-05
8:593582 T C 0.071726 -1.3594e-07
8:600729 G A 1.555531 3.1060e-05
8:605361 C T 0.062465 -1.2383e-05
8:606117 A G 0.712266 -1.0502e-05
8:607251 T C 0.491516 4.8675e-06
8:608110 T C 0.129700 7.5826e-07
8:609901 G A 0.045581 2.5857e-05
8:613620 T C 1.800648 3.3635e-05
8:617469 A G 0.066640 -9.2639e-06
8:617790 A C 0.137288 -1.1011e-05
8:623696 A G 0.046000 2.7105e-05
8:623906 T C 0.053394 3.5432e-06
8:627040 C T 0.452044 1.7249e-05
8:633892 T G 0.456266 1.4235e-05
8:639455 T C 0.041209 9.7881e-06
8:640084 T C 0.108373 1.2334e-06
8:642076 A G 1.015622 2.2024e-05
8:647415 A G 0.195588 6.5389e-06
8:649190 T C 0.608697 -9.0719e-06
8:652451 T C 0.094576 1.0123e-05
8:653274 T C 0.067969 1.6444e-06
8:653745 C T 1.619567 1.7308e-05
8:655142 C T 0.671026 2.7948e-05
8:659582 G T 0.180959 -2.2782e-05
8:668031 A G 0.079631 2.7481e-06
8:670533 G A 0.929222 -1.5141e-06
8:675350 A G 0.334781 1.4811e-05
8:676169 G C 0.040519 1.0753e-05
8:683128 A G 0.665685 -9.8443e-06
8:684874 C A 0.021283 -1.0763e-05
8:689668 T C 0.106802 5.6623e-06
8:691076 G A 0.275284 1.5370e-05
8:692913 G C 0.410620 2.8192e-05
8:699370 T C 0.054829 3.0689e-05
8:699552 A G 0.382507 2.3820e-07
8:707536 G A 0.170212 -1.8234e-05
8:708022 A C 0.059602 3.9125e-06
8:710889 A G 0.199311 -1.7013e-05
8:713710 A G 0.116825 1.4521e-05
8:716894 G C 0.396912 1.8333e-05
8:720491 A G 1.578684 3.2499e-05
8:720794 G A 0.663693 1.2106e-05
8:720983 G T 0.104443 -1.1941e-05
8:721605 C G 0.119184 1.0434e-05
8:730627 C A 0.295975 -1.2189e-05
8:733250 G A 0.224256 1.3056e-05
8:743025 T G 0.161019 1.6463e-05
8:747017 G A 0.416886 1.8246e-06
8:750404 C T 0.125171 1.1796e-05
8:758003 A G 0.066456 2.0752e-05
8:758098 T C 0.025162 -4.5431e-06
8:758355 A G 0.240449 3.4310e-06
8:760001 T C 0.051820 1.0973e-05
8:762546 C T 0.604352 -1.1097e-06
8:773782 T G 0.182026 -7.5501e-07
8:774718 A G 0.055862 2.3244e-06
8:777462 T C 0.112833 1.4686e-05
8:780863 A C 0.093689 -2.1810e-05
8:784310 A T 0.081086 1.0087e-06
8:784370 A C 0.590002 -2.6075e-06
8:786510 A G 0.085784 -1.2101e-05
8:789232 T G 0.091550 1.3632e-05
8:792255 G A 0.586694 -4.2863e-06
8:793846 T G 1.487922 9.2890e-06
8:794496 G T 0.190101 1.7201e-05
8:796608 G A 0.226748 -5.9371e-06
8:799627 G A 1.172915 -6.8906e-06
8:802145 A G 0.032060 1.7797e-05
8:802578 G A 0.030163 7.8144e-06
8:809859 A G 0.184944 -4.3449e-06
8:810372 T C 0.094165 -4.8381e-06
8:818934 G A 0.057879 6.0796e-06
8:820359 G C 0.031584 6.2355e-06
8:828266 G A 0.385591 1.9832e-07
8:840094 G A 0.029497 -2.0271e-05
8:842000 T C 1.624901 -2.1953e-05
8:843432 T A 0.061873 3.9470e-06
8:849012 T C 0.549782 7.1126e-07
8:850845 G A 1.958668 -3.6500e-06
8:855083 A G 0.147127 1.8367e-05
8:855557 A G 0.235003 -1.2456e-05
8:856874 A G 0.272985 2.2374e-05
8:860073 A G 0.053537 -2.8349e-07
8:868640 T G 0.222406 1.6236e-05
8:872081 A C 1.850537 1.6720e-05
8:873675 A G 0.153798 1.2096e-05
8:877112 A C 0.254776 4.4773e-06
8:879698 G A 0.032506 -7.0630e-06
8:885600 T C 0.230369 3.1642e-06
8:886185 C T 0.371380 1.6875e-05
8:894965 C A 0.181112 4.1213e-06
8:897435 C T 0.870042 -1.2766e-05
8:904106 T G 0.280907 8.8515e-07
8:906846 G A 0.068357 5.7375e-06
8:907134 G A 0.028885 -2.2352e-05
8:912444 C T 0.058766 -7.1684e-06
8:914300 G A 1.926101 3.3444e-06
8:917174 C T 0.887547 -5.7194e-06
8:927722 T G 0.921094 -1.3858e-05
8:933961 A G 0.173704 -2.0013e-06
8:934634 T G 0.050283 -6.8939e-07
8:935931 T G 0.275035 -2.4499e-06
8:937534 T C 0.919730 -7.6358e-06
8:940177 T C 1.715540 -4.3217e-06
8:944024 A G 0.149113 -1.6393e-05
8:944762 T G 0.035542 4.8310e-06
8:944950 T C 0.029279 -9.4232e-08
8:946219 G T 0.857496 -1.6113e-05
8:947641 T C 0.028715 -8.4515e-06
8:950995 A G 0.399802 -8.8250e-06
8:954702 G A 0.702995 1.5519e-05
8:958178 T C 0.113054 -5.4066e-07
8:962136 C T 0.673909 1.5711e-05
8:969134 A G 0.108672 2.5129e-06
8:971062 T C 0.716122 9.5997e-06
8:979414 A G 0.448865 2.5389e-06
8:980730 G A 1.806751 2.6639e-06
8:981730 T C 0.463756 -1.0960e-05
8:994147 C T 0.468506 -6.3463e-06
8:994238 T C 0.104337 7.7282e-06
8:994605 C T 0.694047 1.5513e-05
8:998618 C A 0.769478 1.2375e-05
8:998945 A G 0.038489 4.9106e-06
8:1002462 A G 0.099360 4.7047e-06
8:1002796 G A 0.043327 -1.1458e-05
8:1004014 A C 0.067422 1.3634e-05
8:1005303 G A 0.027433 -1.2154e-05
8:1005427 G A 0.139128 1.5605e-05
8:1012890 T C 0.435527 -6.8810e-06
8:1018116 C G 0.758137 -1.6829e-05
8:1021986 T G 0.692364 1.2462e-05
8:1026110 C A 0.448457 1.1561e-07
8:1033625 G A 1.195429 3.1264e-06
8:1034551 A G 0.043416 1.6777e-05
8:1035729 T C 0.416567 7.8502e-07
8:1037224 G A 0.029755 1.9502e-05
8:1037264 T C 0.707510 1.1837e-05
8:1039289 G A 0.142973 1.8120e-05
8:1039740 A G 0.562409 1.4270e-05
8:1039845 C G 0.872367 -4.3460e-05
8:1041555 A G 0.074048 1.5678e-05
8:1043785 G C 0.253219 1.0476e-05
8:1046080 A G 0.064325 7.4057e-06
8:1047990 G A 0.030228 -1.4137e-05
8:1049291 G A 1.681437 2.4053e-05
8:1051903 C T 0.244478 -7.8665e-06
8:1057039 A G 0.771760 3.5633e-05
8:1066059 G T 0.219506 7.4309e-06
8:1069489 G A 0.616833 -2.2733e-05
8:1069892 C T 0.070798 -9.8855e-06
8:1079080 C T 0.078009 -1.0057e-06
8:1081687 G C 1.889458 2.2883e-05
8:1082832 G A 0.110957 4.2340e-06
8:1083095 A G 0.096208 -1.0804e-05
8:1085929 A G 0.050090 4.8715e-06
8:1087532 G T 0.212564 -4.4839e-06
8:1087676 T G 0.072637 1.5408e-06
8:1090144 T G 0.055043 -1.0690e-05
8:1094282 C T 1.776166 1.3301e-05
8:1096519 A C 1.074171 -1.3718e-05
8:1101298 G A 0.065929 1.3746e-05
8:1102518 T C 0.037180 1.7682e-05
8:1110914 G T 0.383772 -7.1545e-06
8:1111612 T C 0.181360 -2.4056e-06
8:1116809 A G 1.154464 -4.5868e-06
8:1117580 T G 0.439689 5.4806e-06
8:1125806 T G 1.153604 -5.6963e-06
8:1126558 A G 0.292415 -1.6528e-05
8:1129232 T G 0.078767 -3.3866e-06
8:1132882 A G 0.050341 -1.0231e-05
8:1136713 C T 0.257224 4.1313e-05
8:1141930 T C 1.643529 9.3760e-06
8:1142350 G A 0.382031 -1.6335e-05
8:1144107 T C 0.428323 1.5333e-05
8:1145853 G C 0.100696 -2.1025e-05
8:1147509 A G 0.053568 -1.6355e-05
8:1148999 C G 0.090826 3.2275e-06
8:1149535 C T 0.181918 -1.4618e-05
8:1149677 G A 0.933442 -8.4277e-06
8:1152960 A G 0.740543 8.9523e-06
8:1153645 C T 0.420317 2.9690e-05
8:1154192 G C 0.338779 -7.0921e-06
8:1154867 A G 0.065698 6.4464e-06
8:1155452 T C 0.833517 2.3943e-05
8:1162237 G C 0.059160 -3.2272e-06
8:1163443 C T 0.027984 -4.7379e-06
8:1163521 A G 0.031646 -8.1414e-06
8:1163522 G T 0.065957 9.3877e-06
8:1164482 T C 0.062336 5.1721e-06
8:1166016 T C 0.035311 4.1961e-05
8:1166627 G C 0.236577 2.6210e-05
8:1166945 G T 0.594170 -1.5032e-06
8:1169457 A C 0.249785 3.4360e-05
8:1170539 A G 0.844210 2.2067e-05
8:1173692 T C 0.049498 1.0520e-05
8:1175558 C A 0.122955 8.6690e-06
8:1177913 G A 0.436850 2.1851e-05
8:1178614 A G 0.025720 -7.2875e-06
8:1183945 T C 0.272455 -1.4555e-05
8:1184046 A G 1.956880 -7.9533e-06
8:1184299 C A 0.048896 -7.0861e-06
8:1184624 C T 0.059854 -1.5475e-06
8:1192468 C T 0.044762 -1.6172e-05
8:1192600 A G 1.392812 -5.5654e-06
8:1194225 G A 0.057328 -6.5405e-06
8:1194934 T C 0.096341 3.0457e-05
8:1195044 T C 0.036110 -8.3655e-06
8:1195796 G A 0.096426 8.8318e-06
8:1196053 T C 0.095222 -6.0974e-06
8:1201693 C G 0.052724 -2.9896e-06
8:1201728 T C 0.041651 -6.6451e-06
8:1202567 C G 0.027889 3.6445e-06
8:1202655 A G 0.035103 -1.4759e-05
8:1202832 A G 1.483271 5.2786e-05
8:1203138 C T 0.052928 7.8568e-07
8:1204600 T C 0.036626 -1.5266e-06
8:1209856 C T 0.892549 2.4455e-05
8:1212115 T G 1.729881 1.5813e-05
8:1212323 T C 0.385771 7.0037e-06
8:1217868 A C 1.822550 -2.1669e-05
8:1220581 C T 1.640469 -1.5051e-05
8:1220902 C T 0.586456 -2.2287e-05
8:1229149 G T 0.704807 1.1526e-05
8:1234527 G C 0.041223 -3.1042e-06
8:1234652 G A 0.059198 -1.2125e-05
8:1234837 A G 0.444483 -5.8155e-08
8:1236465 T C 0.057328 -7.6264e-06
8:1245003 C T 1.705412 -1.7464e-05
8:1246443 A G 0.059704 1.1140e-05
8:1247317 T C 0.083904 -1.4763e-05
8:1247423 G A 0.040240 -5.4985e-06
8:1250263 A G 0.559900 -7.4709e-06
8:1256480 A G 1.209643 -1.9975e-05
8:1257169 A G 0.028327 -7.0913e-06
8:1258433 C G 0.030898 5.9495e-06
8:1259848 C A 0.107244 4.8060e-06
8:1263302 T G 0.417967 2.4838e-05
8:1266929 A C 0.504098 -2.4675e-05
8:1267009 A G 0.897169 -5.1575e-06
8:1268564 T C 0.030139 3.5599e-06
8:1270475 T C 0.234394 -2.7193e-05
8:1270993 C T 1.639758 -1.2651e-05
8:1273211 T A 0.046363 5.4198e-06
8:1273825 A G 0.119694 -1.2555e-05
8:1273868 C G 0.070074 -1.6378e-05
8:1273975 T C 0.058926 1.9624e-05
8:1277581 A G 0.405286 3.1985e-05
8:1282262 T C 0.054503 -6.2415e-06
8:1282409 A G 0.339418 -1.0984e-05
8:1283187 T G 0.050409 9.3673e-06
8:1284672 G A 0.034705 -1.2677e-05
8:1285756 T C 0.703372 -7.1778e-06
8:1291009 T C 0.049858 3.2495e-06
8:1291215 C G 0.238358 -1.2123e-05
8:1291256 G C 0.190835 4.2152e-05
8:1291838 T G 0.865622 2.6774e-06
8:1292166 T C 0.500580 4.1663e-06
8:1293894 T C 0.225191 -4.4003e-05
8:1297134 G T 0.036596 1.0080e-06
8:1297292 T C 0.147953 -4.5336e-06
8:1297437 T C 1.299681 -5.1277e-06
8:1301574 G A 0.792046 -9.2606e-06
8:1302174 C T 0.394192 4.6375e-06
8:1302748 C T 0.136323 5.9434e-06
8:1303497 A T 0.024873 2.0478e-05
8:1304128 A G 0.955360 1.9286e-05
8:1304723 A G 0.390021 1.7267e-05
8:1304999 G A 0.190274 7.3256e-06
8:1305163 T C 0.377921 -5.1675e-06
8:1305319 A G 0.120269 9.5838e-06
8:1305450 A G 0.051827 1.2964e-05
8:1307488 G A 0.123689 -3.0191e-05
8:1311796 G C 0.115825 -2.5210e-05
8:1312727 A G 0.120819 -9.1100e-06
8:1312930 T C 0.071777 -8.9836e-06
8:1313088 A G 0.030840 1.0304e-05
8:1318303 C G 0.161288 2.5608e-05
8:1320832 G A 0.560546 1.3586e-05
8:1321642 C T 1.531722 -9.9350e-06
8:1321705 G A 0.065844 1.2142e-05
8:1325428 T C 0.048250 2.8531e-06
8:1328679 C A 0.094923 4.1662e-05
8:1328742 A G 0.059198 -4.9810e-06
8:1329489 T C 0.080613 -1.4478e-05
8:1331290 A G 0.523032 -3.4510e-06
8:1331702 A G 0.043990 1.1014e-05
8:1334953 G A 1.191481 1.7923e-05
8:1338752 T C 0.055774 -7.6310e-06
8:1339497 T C 1.426763 -1.5431e-05
8:1339565 T C 0.074609 -2.2122e-06
8:1339798 G C 0.030493 -1.2408e-05
8:1340430 T C 0.031921 -1.2939e-05
8:1340636 T C 0.541534 2.3484e-05
8:1358791 A G 0.506570 2.4888e-05
8:1359156 T C 0.336348 -2.7148e-06
8:1360711 A G 0.056308 -8.5733e-06
8:1360754 T C 0.109729 -3.9267e-05
8:1364315 C T 0.098357 -2.0449e-05
8:1364825 A G 1.205145 -1.2173e-05
8:1368016 G A 0.959987 2.4530e-05
8:1370309 T C 0.109736 -4.1398e-05
8:1370352 C T 0.331333 -1.8434e-07
8:1374199 G A 1.556439 9.9063e-06
8:1376866 G C 0.141014 9.4044e-06
8:1378594 T G 0.020797 3.4866e-06
8:1380953 T C 0.138754 6.8321e-06
8:1381884 T C 0.530600 -1.3097e-05
8:1389355 A G 0.495157 3.1105e-05
8:1392741 G A 0.363985 -1.8718e-05
8:1400043 T C 0.053608 -8.4245e-06
8:1401523 T G 0.333553 -3.3787e-06
8:1401820 G A 0.119018 1.0607e-05
8:1402226 C G 0.044147 7.6717e-06
8:1410994 T C 0.925530 2.6736e-05
8:1415181 T G 0.334685 -1.4276e-05
8:1415745 C T 0.440824 5.2242e-06
8:1415849 A G 0.020447 -9.7859e-06
8:1416250 C A 0.107156 2.0191e-05
8:1416914 A C 0.025934 8.1167e-06
8:1418823 A G 1.368374 1.7758e-06
8:1421678 A G 0.835986 3.8018e-06
8:1423744 C G 1.239004 1.8657e-05
8:1427640 G A 0.061309 5.9230e-06
8:1428263 A C 0.087579 -3.0220e-05
8:1428420 A G 0.060952 5.6623e-06
8:1433152 G C 0.025427 -3.1854e-06
8:1433465 T C 0.139848 -9.3226e-07
8:1436644 A G 1.193001 3.7731e-06
8:1439795 C T 0.289131 -2.2935e-05
8:1440035 C G 0.710794 -1.2657e-05
8:1443949 A G 0.047050 -1.7826e-05
8:1447294 T C 0.162308 -1.6926e-05
8:1448256 C A 0.029034 1.5577e-05
8:1449396 A G 0.020770 2.6525e-05
8:1449560 A G 0.031153 -2.9715e-05
8:1451688 A G 0.228801 1.9086e-05
8:1453439 C A 1.543258 -1.2520e-05
8:1453941 A T 0.346602 3.5513e-06
8:1453974 G A 0.033655 -3.6326e-06
8:1459232 T C 0.338935 2.9334e-06
8:1460647 C T 0.069965 -9.9539e-06
8:1465939 G C 0.020474 2.1037e-05
8:1467560 G A 1.320124 2.4214e-05
8:1472630 A G 0.093359 1.0708e-06
8:1473013 G T 1.290297 2.8208e-05
8:1484335 T G 0.424923 -1.9018e-07
8:1484976 G A 0.026719 -9.2368e-06
8:1487907 C T 0.046244 -6.4157e-06
8:1488388 T C 0.048019 -2.3963e-06
8:1488606 A G 1.884239 1.2450e-05
8:1489918 G A 0.293809 1.4393e-05
8:1495419 T C 0.941129 2.4063e-06
8:1496788 G A 0.870800 2.5784e-05
8:1499222 A G 0.076044 3.0438e-06
8:1502119 T C 0.029619 5.7859e-06
8:1502838 T C 0.131801 -1.8222e-05
8:1504334 A G 0.136792 1.7905e-05
8:1509496 T C 0.826663 2.6703e-05
8:1514009 A C 0.884447 3.4215e-05
8:1521904 C T 0.872432 -3.9789e-06
8:1521965 A G 0.073368 -8.4353e-06
8:1522410 A G 0.036562 -1.5260e-05
8:1526902 G A 1.059697 -1.7089e-05
8:1533760 A C 0.984408 -1.6954e-05
8:1535034 C A 0.124430 3.8631e-06
8:1540019 T C 0.037044 -4.5940e-05
8:1550306 T G 0.076146 2.6278e-06
8:1552088 A G 0.031360 4.6652e-06
8:1552248 G T 0.045840 -2.0012e-05
8:1552537 C T 1.966556 4.4322e-06
8:1552963 T G 0.057294 -1.8833e-05
8:1554539 C T 1.535805 2.1073e-06
8:1554601 G A 0.883352 -2.9180e-06
8:1565931 G A 0.040145 -1.7517e-05
8:1567296 A C 0.657713 -6.1333e-06
8:1571352 T C 0.061969 1.8828e-05
8:1575286 A G 0.033665 -1.1998e-05
8:1575724 A C 0.124705 -8.5371e-06
8:1577469 A T 0.049348 3.1407e-05
8:1578399 C T 0.176719 -2.0778e-05
8:1584751 C T 0.433426 -1.2008e-05
8:1585661 A C 0.048838 -5.9550e-07
8:1593490 T G 0.115914 -4.3289e-05
8:1594395 A G 0.055842 1.6962e-05
8:1595901 G C 0.954735 3.6752e-06
8:1598286 G T 0.523766 1.3703e-05
8:1598378 A G 0.665417 7.3892e-06
8:1599229 G A 0.141898 -5.4684e-06
8:1600390 T G 0.097255 -4.3169e-05
8:1601184 A C 0.024547 1.5051e-06
8:1603183 A G 0.128303 -6.1819e-06
8:1612749 T G 0.071372 2.2512e-05
8:1613232 G A 1.072991 7.9219e-06
8:1615358 G A 0.217021 3.8120e-05
8:1616640 A G 0.434004 1.8053e-05
8:1616718 G A 0.492852 8.1561e-06
8:1619607 C G 0.308126 2.1122e-05
8:1619823 G A 0.188697 -1.6782e-05
8:1621692 A G 0.229712 2.4683e-05
8:1623451 A G 0.033243 -1.5103e-05
8:1623567 T G 0.554378 -1.9263e-05
8:1624031 T C 0.177777 3.5810e-05
8:1625077 C G 0.084866 5.3132e-06
8:1625790 G C 0.041247 -1.3947e-05
8:1626220 T C 1.965233 -2.9727e-06
8:1626908 A G 0.413252 -2.9004e-06
8:1628722 A G 0.508137 -2.1359e-05
8:1632462 T G 0.184403 4.7556e-06
8:1633011 A G 0.036269 1.4548e-06
8:1633423 C G 0.032139 -4.9771e-06
8:1634237 T C 0.095028 7.0686e-06
8:1637963 T C 0.317316 -3.1600e-06
8:1638086 C T 0.648231 -1.3032e-05
8:1639528 A G 0.047717 1.3144e-05
8:1640790 G T 1.115795 -1.8367e-05
8:1642607 T G 0.356165 2.1762e-06
8:1643051 G A 1.107897 -1.9170e-05
8:1645854 T C 0.121846 9.0282e-06
8:1647369 G T 0.177076 2.0472e-05
8:1648035 G A 0.491441 -2.2613e-05
8:1650371 C G 0.961021 -1.1808e-04
8:1650766 C G 0.113683 -2.7519e-06
8:1652879 C A 0.319917 -3.3336e-05
8:1655023 G C 0.111191 -2.3747e-05
8:1661092 A G 1.580625 8.9927e-06
8:1671835 A G 0.220006 -5.1519e-05
8:1671867 C G 0.110260 2.6735e-05
8:1674334 G A 0.429680 -9.9147e-06
8:1676876 C G 0.078131 -4.3180e-05
8:1677196 T C 0.021565 1.5735e-05
8:1677642 A G 0.028800 -3.8103e-05
8:1679576 T C 1.882016 1.5350e-05
8:1681195 T C 1.870929 2.4856e-05
8:1684019 T C 0.538471 7.5897e-06
8:1686545 A G 1.120565 -2.2964e-05
8:1690759 A C 0.106071 8.9176e-06
8:1691486 T G 0.515535 5.1002e-07
8:1696453 T C 0.091340 2.2920e-05
8:1697853 G A 0.089018 2.6104e-05
8:1698911 G A 0.147450 1.3765e-05
8:1700188 C A 1.545257 1.8419e-05
8:1703380 G T 0.036599 5.5012e-06
8:1703990 A G 0.035379 -2.6854e-05
8:1707658 G A 0.110508 -6.3780e-06
8:1708076 A G 0.052711 -9.1118e-06
8:1716432 G T 0.256551 -2.5623e-06
8:1716873 A G 0.083020 -2.4922e-05
8:1717036 A G 1.470634 2.1448e-05
8:1718971 T C 1.638510 1.2133e-05
8:1721598 C A 0.073198 -1.6009e-05
8:1728189 G A 0.202109 5.8435e-06
8:1730228 C T 0.199080 -1.1204e-05
8:1733200 C G 0.081878 -9.6172e-06
8:1733257 T C 0.036300 -5.5709e-07
8:1746950 G A 1.646214 1.3011e-05
8:1748166 G A 1.644885 9.5701e-06
8:1748567 A G 1.472164 -1.1279e-06
8:1749023 G A 0.587649 5.2824e-06
8:1756800 T G 1.164983 2.3793e-06
8:1759252 A G 0.108862 1.2105e-05
8:1759849 A G 0.205567 -1.4240e-05
8:1760646 A G 0.070934 2.2524e-06
8:1763401 T G 0.078407 1.0258e-05
8:1764342 C T 0.601340 2.8981e-05
8:1765425 C T 0.224025 -3.3798e-06
8:1765720 A G 0.223079 3.4472e-05
8:1766762 T C 0.069122 8.8202e-06
8:1767879 C T 0.176522 1.8823e-05
8:1768778 C T 0.077560 2.3420e-05
8:1772641 A G 0.557540 -7.6560e-06
8:1774452 A G 0.082731 -9.8162e-08
8:1778193 T C 0.485943 1.3875e-06
8:1778697 C T 0.938093 -1.1817e-05
8:1783938 C G 1.470406 -8.2066e-05
8:1785443 T C 0.432468 6.1007e-06
8:1786342 T C 0.748587 1.8409e-05
8:1786365 T C 0.034070 -6.5937e-06
8:1786857 T C 0.132331 -2.1818e-05
8:1789588 C T 0.026944 9.6751e-06
8:1789844 A C 1.239500 -3.4732e-05
8:1791019 T C 0.195973 8.0466e-06
8:1791895 T C 0.020627 1.2124e-05
8:1792107 T C 0.126293 1.2834e-05
8:1793714 A C 0.312845 2.7191e-05
8:1793743 G A 0.227261 -2.7478e-06
8:1800233 A G 1.134898 3.7143e-05
8:1806925 A G 0.613801 1.9767e-05
8:1808256 G A 0.151459 -1.3019e-05
8:1809296 T C 0.083962 3.0615e-06
8:1811873 T G 1.004216 3.5212e-05
8:1815689 G T 0.047642 1.0499e-05
8:1816691 T C 0.170158 -9.9612e-06
8:1817367 A G 0.468822 1.5141e-05
8:1818456 T G 0.201269 2.4765e-05
8:1820678 G C 0.300660 4.3060e-05
8:1822451 G C 0.841160 -1.7495e-06
8:1822639 A G 0.663792 1.4654e-05
8:1822713 G A 0.991361 1.2089e-05
8:1824066 T C 0.353796 5.8777e-06
8:1824454 T C 0.050593 3.2015e-05
8:1825957 T C 0.313776 1.7275e-05
8:1831561 C T 0.500529 -2.4117e-07
8:1836047 A G 0.072964 1.5483e-05
8:1839557 G T 0.080759 2.1385e-05
8:1840497 C A 0.221471 1.9281e-05
8:1841213 G T 0.446635 3.5970e-05
8:1842968 A G 1.253141 3.8799e-05
8:1845500 T C 0.104572 1.9419e-05
8:1845940 T C 0.058868 -9.8987e-06
8:1846688 T C 0.091843 1.1034e-05
8:1847564 C A 0.161570 1.1596e-05
8:1848860 A G 0.257088 8.3604e-06
8:1848927 T C 0.425433 4.1387e-06
8:1849082 G T 0.047887 -1.3754e-05
8:1849520 T C 0.111749 -4.7243e-06
8:1849736 G A 0.153934 -8.3245e-06
8:1852425 G A 0.506897 5.8740e-06
8:1852922 A C 0.244066 9.7464e-06
8:1854472 T G 0.025461 4.0613e-06
8:1854584 C T 0.119415 -2.2450e-06
8:1857366 A G 0.960270 -1.0786e-05
8:1857591 A G 0.086651 -1.8650e-05
8:1857649 G T 0.502623 -4.3019e-06
8:1857915 A G 0.027617 -2.2689e-05
8:1858361 G C 0.140967 1.5850e-05
8:1859471 A G 0.197400 1.4039e-05
8:1859597 T C 1.698228 1.5691e-05
8:1861087 G A 0.278228 1.9978e-05
8:1861247 C G 0.143541 -9.8323e-07
8:1861745 A C 0.108958 2.4998e-05
8:1862345 A C 0.111606 1.2463e-05
8:1863383 T C 0.121795 1.2692e-05
8:1863575 T C 0.063471 -1.0494e-05
8:1865205 G A 0.425988 -2.1826e-05
8:1866385 T C 0.166340 1.7811e-05
8:1868413 G A 0.746339 -5.2403e-07
8:1868842 A G 1.153240 1.2366e-05
8:1870233 A G 0.188520 3.6658e-06
8:1871896 C G 0.464695 4.3265e-06
8:1872495 A G 1.805126 9.0891e-07
8:1873540 T C 0.110708 1.7183e-05
8:1874314 G A 0.023275 -6.5582e-06
8:1874521 A G 0.058814 1.7698e-06
8:1875405 G A 0.126419 -1.2371e-05
8:1876631 T C 0.281281 -1.2043e-05
8:1876707 A G 0.025295 -1.5913e-05
8:1877480 G T 0.137761 4.4519e-06
8:1878449 T C 0.044643 -1.9315e-05
8:1882967 G A 0.026192 -9.9791e-06
8:1883352 C T 0.186110 -2.1493e-05
8:1883712 T C 0.199872 3.2748e-06
8:1885799 A G 0.066106 -6.2246e-06
8:1886429 A G 0.031700 -2.4426e-06
8:1886823 T C 0.580975 3.6086e-05
8:1890395 G A 0.345585 3.9238e-06
8:1890425 A T 0.089113 1.1749e-05
8:1892127 T G 0.853848 3.8905e-06
8:1893962 G A 0.169539 7.9343e-06
8:1896190 C G 0.075092 -8.3485e-06
8:1896476 T C 0.029952 -6.0322e-08
8:1896917 T C 0.122162 -1.8141e-05
8:1897174 G A 0.507356 1.3405e-05
8:1897249 C A 0.165017 -1.1294e-05
8:1900151 G C 0.682715 6.8978e-06
8:1900613 A C 0.041461 -7.1600e-06
8:1901930 A G 0.250295 -1.0928e-05
8:1904365 A G 0.766340 -5.0851e-06
8:1905869 T C 0.038149 1.8451e-05
8:1906630 T G 1.860801 1.0450e-05
8:1906709 C T 0.029626 1.2284e-07
8:1907973 G C 1.787378 1.3149e-05
8:1911393 T C 1.048016 3.8415e-05
8:1911927 A G 0.060507 -1.6015e-05
8:1913435 T C 0.058487 -8.2817e-07
8:1915394 G A 1.839960 9.2527e-06
8:1916421 C T 0.532524 -1.7772e-05
8:1918352 T G 0.563524 1.6872e-05
8:1921160 C T 1.692707 6.2352e-06
8:1921328 T C 0.123050 1.1188e-05
8:1922944 T C 0.871585 1.2273e-05
8:1923414 T C 0.964455 1.8414e-05
8:1923906 C G 0.049580 5.2060e-06
8:1925145 C T 0.111300 -2.1538e-05
8:1926456 C G 1.272938 -5.2091e-06
8:1927821 C T 1.502949 -5.4431e-06
8:1937286 C T 1.835714 -1.0050e-06
8:1937654 G A 0.446998 -2.4107e-05
8:1938207 C G 0.042644 -2.4893e-06
8:1939489 G A 1.159639 -4.3104e-06
8:1945397 G A 0.242768 4.9065e-06
8:1947701 C G 0.137349 -2.6041e-06
8:1948916 G A 0.983031 -1.2835e-05
8:1953567 A C 1.545536 -2.0673e-06
8:1953880 C T 0.250179 2.0495e-05
8:1955142 T C 0.146332 2.2537e-05
8:1958850 T C 0.049308 -7.9526e-06
8:1959336 C T 0.566757 -6.0000e-06
8:1959460 C T 0.316479 1.4402e-05
8:1960200 G A 0.536230 1.5354e-05
8:1968214 G A 0.086022 -3.3816e-05
8:1968347 T C 0.373715 -8.4963e-06
8:1969190 A G 0.126507 1.3230e-05
8:1969726 G T 1.328776 8.9776e-06
8:1970522 G A 0.048815 7.6844e-06
8:1971214 A G 0.815560 -3.0276e-06
8:1971685 G A 0.289740 -1.1249e-05
8:1972208 A G 0.093723 -8.3302e-06
8:1974533 G A 0.118164 2.7547e-05
8:1976461 A G 0.050365 -3.0147e-06
8:1982626 T C 1.433355 -8.7892e-06
8:1983884 T C 0.260426 -4.6996e-06
8:1985444 A G 0.091037 -2.2102e-05
8:1989015 A G 1.581060 1.9535e-06
8:1989980 T C 0.649941 1.4439e-05
8:1990942 C T 0.264221 4.5576e-06
8:1991272 T C 0.032016 2.8602e-05
8:1993510 A G 0.040427 1.0085e-05
8:1996438 A G 0.052629 7.9138e-06
8:1997993 G A 1.263874 3.3628e-05
8:1998864 C T 0.106312 5.3338e-06
8:1998978 A C 0.050052 5.1666e-06
8:1999565 C T 0.743592 5.5709e-05
8:2000409 A G 0.027015 -4.0985e-07
8:2000823 T C 0.035436 -7.9808e-06
8:2001755 G T 1.710743 -1.0646e-05
8:2003307 A G 0.093635 -5.0567e-06
8:2004267 A C 0.027263 1.7630e-05
8:2005649 G A 0.025788 2.7634e-06
8:2005883 T C 0.091829 -3.6165e-06
8:2008987 T G 0.654010 -3.4755e-05
8:2009939 T C 0.155338 1.1732e-05
8:2010399 T A 0.042617 -9.4047e-06
8:2011686 G A 0.274029 1.1105e-05
8:2012467 A G 0.655918 6.1622e-05
8:2012582 A G 0.103375 4.0281e-06
8:2013091 T C 0.528455 -3.2146e-05
8:2014512 T C 0.164035 1.9468e-06
8:2015148 A G 0.025839 1.0616e-05
8:2015700 C T 1.778060 2.7108e-05
8:2015812 C A 0.878701 2.9906e-05
8:2016125 C A 0.072413 -1.0255e-05
8:2017399 T C 0.029327 -4.3364e-05
8:2020542 T C 0.029425 -3.7792e-05
8:2020827 C G 0.904679 2.0040e-05
8:2021421 T G 0.841096 1.2726e-05
8:2021547 A G 0.033437 1.4387e-07
8:2022963 A C 0.063587 4.0564e-06
8:2023514 C T 1.131084 -2.7684e-05
8:2023563 T G 0.054999 1.6500e-05
8:2027162 C T 0.278921 -5.1705e-05
8:2028333 C A 0.062050 -9.7770e-07
8:2029689 T C 0.167295 6.8275e-06
8:2030557 G A 0.061564 1.0979e-05
8:2032278 C G 0.063509 -5.3124e-05
8:2032951 C T 0.954266 3.0101e-06
8:2033446 A G 0.057627 -3.4221e-05
8:2035025 G A 1.549085 -2.2420e-05
8:2037281 A C 0.305284 7.2298e-06
8:2039277 G A 0.143201 -7.5548e-06
8:2040104 T C 1.124525 1.3664e-05
8:2040455 A G 0.317873 2.8340e-05
8:2041894 A G 0.112643 -1.0022e-05
8:2043841 G A 0.167064 1.4379e-07
8:2044638 A G 1.180554 8.7217e-06
8:2046526 C T 1.169709 1.0079e-05
8:2046700 T C 0.306446 1.3949e-05
8:2048518 G A 1.324003 -7.1697e-06
8:2048831 G A 0.682688 -1.0600e-05
8:2051846 T G 0.146886 3.8595e-06
8:2051866 T C 0.122152 -2.7782e-06
8:2053034 C T 0.534843 1.3447e-05
8:2054006 A G 0.048594 -7.9952e-06
8:2054171 T C 0.799349 -4.0312e-06
8:2054702 G A 0.103620 -2.5316e-05
8:2054919 T C 0.054163 -4.9485e-06
8:2058160 T C 0.306348 1.8384e-05
8:2058991 C T 1.121384 -1.1131e-07
8:2059004 T C 0.529206 -2.4488e-06
8:2059484 T C 0.091523 -1.7601e-05
8:2060102 C G 0.046465 -3.6235e-06
8:2060153 G T 0.225354 -3.0981e-06
8:2060471 C T 1.227118 6.5010e-06
8:2062246 G T 0.382432 2.5539e-05
8:2066653 A G 0.021300 5.3301e-06
8:2070794 C A 0.030105 -1.0157e-05
8:2071174 C T 0.247079 8.6489e-06
8:2071306 G A 1.455263 -7.6599e-06
8:2080048 G T 0.078954 -1.3274e-05
8:2081256 A G 1.133569 -2.5474e-05
8:2082652 T C 0.034192 -8.5701e-06
8:2082753 G T 0.146271 -3.2411e-05
8:2084184 A G 0.078533 -9.7818e-06
8:2095441 T G 1.159798 -1.0338e-05
8:2097247 G T 0.361547 4.8725e-06
8:2100796 C G 1.084809 -6.4097e-07
8:2101884 C G 0.561008 1.8181e-06
8:2103951 T C 0.078808 -1.3211e-05
8:2106164 A G 0.107774 -2.7485e-06
8:2106214 T C 1.150745 -4.2512e-06
8:2106927 T C 0.028956 -1.8956e-05
8:2107237 G A 0.371519 1.6688e-06
8:2112130 A G 0.817807 1.5537e-05
8:2117980 C G 0.328851 -3.7461e-06
8:2123247 G A 0.021378 -1.3280e-05
8:2124338 T C 0.343504 -3.0046e-05
8:2131186 C T 0.208773 -6.9097e-06
8:2140779 T C 0.093505 -2.0746e-05
8:2142557 A G 0.704787 8.6593e-06
8:2149653 A G 0.057790 1.4148e-05
8:2152235 G A 0.132644 -1.9000e-05
8:2159989 A G 0.071304 1.7247e-05
8:2161040 T C 0.068401 -4.4838e-06
8:2162514 C T 0.198322 -7.5183e-06
8:2163509 C T 0.033328 -8.0782e-06
8:2164005 A G 0.394495 -4.6822e-06
8:2166849 A C 0.029184 -3.8389e-06
8:2167540 A G 1.006150 1.3625e-05
8:2170417 T C 0.259403 -4.3586e-06
8:2174742 C G 0.421490 1.4277e-06
8:2175796 C T 0.433284 -2.4934e-05
8:2176282 T C 0.097412 -1.5314e-05
8:2178142 C T 0.762757 -1.7528e-05
8:2178289 C T 0.164381 -1.5935e-06
8:2178596 A G 1.708081 1.5749e-05
8:2184115 A G 1.894446 -1.1975e-06
8:2209480 T G 0.041233 1.2732e-05
8:2290945 G A 0.074147 1.7584e-05
8:2291819 T G 0.123165 3.0844e-06
8:2292024 C T 0.734821 -1.4162e-05
8:2293408 A G 0.652943 -8.8716e-06
8:2293622 A G 0.085336 -2.6065e-07
8:2294390 A G 0.168907 3.4343e-06
8:2300743 C A 0.031003 -6.9921e-06
8:2302138 C A 0.107094 2.7943e-05
8:2304730 C T 0.040363 -5.6913e-06
8:2307223 C T 0.083625 2.0326e-05
8:2308236 G A 0.558666 2.9094e-06
8:2311990 C T 1.815087 3.0789e-05
8:2312632 T C 0.255850 3.1012e-07
8:2314171 C T 0.075170 2.5444e-05
8:2315741 C G 0.281094 -8.7594e-06
8:2316035 T C 0.019974 3.1431e-06
8:2316912 G C 0.059973 2.5175e-05
8:2317223 G C 0.061234 -8.1236e-07
8:2317381 A G 0.779076 9.3943e-06
8:2318481 A G 0.079185 2.2131e-05
8:2319068 C T 0.196911 1.1639e-05
8:2319555 A G 0.020773 6.3273e-06
8:2322006 C G 0.098211 7.9295e-06
8:2323766 A G 0.739750 8.7147e-06
8:2342334 C T 0.071899 2.3831e-05
8:2342631 C A 1.834582 1.7578e-05
8:2344124 T C 0.497289 2.0836e-05
8:2345259 G A 0.035086 -2.0919e-06
8:2346784 C G 0.031343 -7.0860e-06
8:2348656 C T 0.424434 5.4513e-06
8:2349109 C T 0.025794 4.9269e-06
8:2350235 C G 0.375381 -7.2503e-06
8:2353688 T G 1.790935 -2.8528e-06
8:2353850 C T 0.112840 -1.0463e-06
8:2354123 A C 0.808223 -4.0061e-07
8:2354291 C T 0.022592 -1.5136e-05
8:2356717 G A 1.314076 4.1825e-06
8:2356803 A G 0.125916 -1.6030e-05
8:2356884 C A 0.051966 1.8637e-05
8:2357604 C T 0.053483 2.0363e-05
8:2358359 T C 0.028725 1.0414e-06
8:2359846 A G 0.317785 -4.6491e-06
8:2360570 G A 0.132518 8.0800e-06
8:2361015 T C 1.444435 1.7756e-05
8:2366212 G T 0.237505 2.3845e-06
8:2366890 C T 1.117756 -2.8042e-06
8:2369366 A T 0.181554 1.2538e-05
8:2372867 A G 0.083863 -4.3156e-06
8:2377503 G A 1.662217 -8.9397e-07
8:2379245 G C 0.215964 1.0288e-05
8:2381441 C T 0.101916 -1.9344e-05
8:2381860 G T 0.096300 1.1795e-05
8:2384141 A G 1.066565 -1.0135e-05
8:2386575 T C 0.033607 -6.8334e-06
8:2387589 C G 1.838308 5.4350e-06
8:2388081 C A 0.976575 6.5356e-06
8:2388356 G A 0.112806 -1.6739e-05
8:2390596 T C 1.162508 1.4573e-05
8:2391533 T C 0.044140 7.8755e-06
8:2392400 C T 0.074157 8.6451e-06
8:2392670 G A 0.878745 1.2237e-05
8:2393044 A G 0.048274 -1.0556e-05
8:2393640 C T 0.063203 9.5602e-06
8:2396692 T C 0.097395 -1.2617e-05
8:2399218 A C 0.038007 -6.5326e-06
8:2401438 T C 0.063716 2.8967e-06
8:2403261 T C 0.315602 8.3870e-06
8:2405459 C G 0.121316 -3.8857e-05
8:2406818 A G 0.816563 -8.9681e-06
8:2409068 C G 0.243930 1.8888e-05
8:2409254 G C 0.384037 -1.1734e-05
8:2411342 C T 0.024010 -9.1088e-06
8:2412007 T C 0.246623 9.7987e-07
8:2412618 T C 0.173156 7.8172e-06
8:2412713 T C 0.293602 1.1962e-05
8:2413553 T C 0.113884 1.4693e-05
8:2419786 G A 0.024724 -6.3773e-06
8:2420732 C T 0.068047 2.3079e-05
8:2423004 C A 0.110096 7.0696e-06
8:2426024 C A 0.036711 1.3603e-05
8:2427199 G A 0.052065 -1.1333e-05
8:2439441 G A 0.340608 -2.6692e-05
8:2442248 G A 0.025261 6.9487e-08
8:2443005 G T 0.486005 1.1473e-05
8:2443492 A G 0.085033 1.0035e-05
8:2452549 T C 0.067847 1.9076e-05
8:2454978 C A 0.156603 1.0483e-05
8:2458995 C G 0.121656 4.4066e-05
8:2462516 T G 0.153913 -3.5715e-05
8:2462840 T C 0.045592 -8.1347e-06
8:2465839 C G 0.272193 1.9773e-05
8:2474312 C T 0.121673 1.0987e-05
8:2477030 C T 0.155022 -6.6359e-06
8:2478420 T G 0.165391 -3.3305e-05
8:2483252 A C 0.299830 -2.9494e-06
8:2483482 T C 0.092635 2.5269e-05
8:2483545 A G 0.235203 -1.5852e-05
8:2485316 T C 1.314310 -8.2242e-06
8:2491848 G A 0.164772 9.5737e-07
8:2492570 T G 0.020562 3.1592e-07
8:2492854 C T 0.050783 -7.9728e-06
8:2493042 T G 1.620576 -1.1539e-05
8:2496389 G A 0.031387 -1.7112e-05
8:2498975 A G 0.431584 -1.4355e-05
8:2500589 T C 0.024299 5.1774e-06
8:2505150 T C 0.161723 -7.0651e-07
8:2506202 C G 0.046731 -1.2777e-05
8:2506899 T C 0.197893 -1.3087e-05
8:2509820 C A 1.365049 1.1411e-05
8:2512140 G T 0.047118 -4.8742e-06
8:2514035 G A 0.053517 -5.6179e-06
8:2515148 C T 0.132433 2.1047e-05
8:2517463 A G 0.462451 2.8466e-06
8:2517914 G T 1.421323 7.9361e-07
8:2517981 A G 0.029708 -6.6511e-07
8:2518866 G A 1.044323 -1.1404e-05
8:2518971 T C 0.028256 -8.4945e-06
8:2520541 A G 0.314171 3.5246e-05
8:2523554 C T 0.621474 -2.0008e-05
8:2524146 T C 0.080005 -4.0402e-06
8:2526440 A G 0.050069 -9.2167e-06
8:2526799 G A 0.486508 -4.8940e-06
8:2530162 T C 0.445431 -8.3449e-06
8:2532678 C T 0.074327 -1.3707e-05
8:2532733 C T 0.027199 -1.4561e-07
8:2535115 C T 0.130897 -3.3776e-06
8:2536700 T G 0.027838 4.9726e-06
8:2537640 A C 0.095899 2.9559e-06
8:2538991 T C 0.021191 -5.1383e-06
8:2540077 C T 0.066854 1.1586e-05
8:2540711 T G 0.589638 -1.5583e-05
8:2542267 C T 0.034359 -5.5469e-06
8:2543347 C G 0.335709 2.8533e-05
8:2545359 A C 0.048407 -8.0519e-08
8:2546188 G A 0.455478 3.2336e-06
8:2546665 C T 0.737394 1.1524e-05
8:2549593 A G 0.263422 1.8577e-05
8:2550492 T C 0.331357 -4.3851e-06
8:2552519 C A 0.374824 -6.1490e-07
8:2561580 C T 0.097388 -1.0009e-05
8:2569653 C A 0.305324 9.5419e-06
8:2570822 T C 0.394216 -1.6766e-05
8:2570998 T C 0.069618 1.7750e-05
8:2571892 C G 0.098619 -2.9162e-05
8:2572427 G T 0.638837 3.0111e-05
8:2572683 A G 1.245073 1.4259e-05
8:2572792 A G 0.678023 1.0545e-05
8:2572856 G A 1.032162 -2.1824e-06
8:2576875 A G 0.626241 -3.6068e-06
8:2577442 G A 0.687499 -1.1900e-05
8:2577779 A C 0.048315 2.2567e-05
8:2578258 C T 0.158343 -1.4502e-05
8:2581163 A G 0.073888 -7.5142e-06
8:2581207 C G 0.029667 -2.4080e-06
8:2582682 C G 0.075330 2.6328e-06
8:2583198 G A 0.887214 1.1054e-06
8:2584351 G A 1.526017 -1.5680e-05
8:2587648 A G 1.347737 -8.0889e-06
8:2594187 G A 0.054683 -3.8661e-06
8:2595978 T G 0.114472 -1.7951e-05
8:2596263 A G 0.666362 1.8918e-06
8:2596560 G A 0.042175 -7.7365e-06
8:2596932 G C 0.042919 4.7028e-06
8:2596947 A G 0.023030 -1.0839e-05
8:2598259 G T 0.039472 2.5882e-05
8:2600491 C T 0.141844 -2.4187e-05
8:2609077 G T 1.111807 -1.3496e-06
8:2609834 T C 0.097572 7.6993e-06
8:2624622 G A 0.025298 -8.4115e-06
8:2625218 A G 0.266852 -5.5773e-06
8:2633637 G A 0.161685 -1.2003e-05
8:2635152 G T 0.242044 4.0890e-06
8:2638455 T C 0.208144 1.9910e-05
8:2641036 A G 0.040298 -1.8665e-06
8:2643836 T G 0.284089 -2.0791e-05
8:2647815 A G 0.078332 -7.6858e-07
8:2654544 T C 0.111473 -4.4953e-06
8:2659625 A G 0.025723 -2.8954e-05
8:2662135 A G 0.187221 -6.0003e-06
8:2665300 C T 0.216956 -2.9168e-05
8:2670098 C T 0.168961 4.8045e-06
8:2671242 C T 0.514203 -1.8807e-05
8:2673184 A C 0.062040 2.0691e-05
8:2675173 G A 0.110562 7.1984e-06
8:2683218 C T 0.046309 -2.0377e-05
8:2685242 A G 0.952783 -7.1330e-06
8:2687006 G A 0.227424 5.4606e-06
8:2695818 T C 0.210592 -1.8105e-06
8:2697443 A G 0.114900 -1.5611e-05
8:2699541 C T 0.105935 -2.1811e-06
8:2700152 C T 0.027039 -4.4157e-06
8:2704274 C T 0.800730 4.6826e-06
8:2704598 C T 0.063247 2.2390e-05
8:2712511 C A 0.140923 -4.4624e-06
8:2715180 T C 1.155627 -6.4784e-06
8:2717642 A G 1.365340 2.7381e-05
8:2723537 A G 0.191186 2.6744e-05
8:2724457 T A 0.037748 -2.8232e-06
8:2726198 A G 0.026634 -1.5416e-06
8:2732590 G T 0.171875 7.9761e-06
8:2734771 C T 0.675837 1.2820e-05
8:2735319 G A 1.832359 -8.8150e-06
8:2737108 T C 0.253331 -1.5323e-05
8:2740502 G T 0.106108 -4.6250e-06
8:2742653 G A 0.049199 -1.2658e-05
8:2743067 A G 0.822114 -3.9519e-06
8:2750413 T C 0.837828 -1.1467e-05
8:2752955 C G 0.268351 -1.5587e-05
8:2759876 T C 0.228689 -3.0899e-05
8:2760061 G A 0.181758 2.3936e-05
8:2762625 T G 1.802783 -2.7201e-06
8:2763084 T C 0.109903 -2.7457e-05
8:2763888 T C 0.707027 -1.3154e-05
8:2766017 A C 0.698249 2.0548e-05
8:2769564 T C 1.891614 -5.8501e-06
8:2774341 T C 0.801046 2.6289e-05
8:2774443 A G 1.746798 3.8162e-05
8:2775637 A T 0.045381 -6.4198e-06
8:2780312 T C 0.530362 5.8446e-06
8:2780908 G T 0.783815 3.7145e-06
8:2783994 A G 0.167519 -1.3640e-05
8:2786451 C G 0.325652 2.5729e-05
8:2787054 T C 0.355190 1.7350e-05
8:2788108 G A 0.716397 -2.5424e-05
8:2789418 G C 0.891059 -1.1999e-05
8:2790637 C T 0.320236 -1.7343e-05
8:2791315 C A 0.608752 1.7433e-05
8:2792169 A G 0.111773 -1.0402e-05
8:2792579 C T 0.760268 3.1568e-05
8:2793081 G A 0.021626 6.2812e-06
8:2794132 C G 0.035406 -5.9886e-06
8:2795835 C T 1.806384 -7.1026e-06
8:2797679 G T 0.127194 8.2895e-06
8:2797719 C T 0.898512 7.9282e-06
8:2800096 T C 0.029337 -7.5778e-06
8:2802986 C T 1.711889 -8.8110e-06
8:2804313 C G 0.288070 -1.5398e-05
8:2804730 T C 0.849949 7.3715e-06
8:2806214 T C 0.269864 2.1451e-06
8:2807322 A G 1.627492 6.6033e-06
8:2807783 A G 0.252151 -6.1675e-07
8:2808265 A G 1.567706 9.6417e-06
8:2808860 G T 0.944097 1.6944e-05
8:2812271 A C 1.575757 1.5088e-05
8:2820043 T G 0.057042 -1.4702e-05
8:2820682 A C 0.316217 2.6724e-06
8:2820745 C G 0.663418 1.6727e-05
8:2821756 T C 1.943696 7.8140e-06
8:2824257 T C 0.020844 -5.3994e-06
8:2827463 G A 0.566948 1.1849e-05
8:2827474 A G 0.201926 3.8423e-06
8:2828760 T C 0.066694 3.7567e-05
8:2830384 A G 0.176383 1.0962e-05
8:2831968 T C 0.023724 -9.8887e-06
8:2832139 G C 1.648921 1.6684e-05
8:2832385 G C 1.649043 1.5470e-05
8:2832449 T C 0.232963 1.0477e-05
8:2834436 G A 0.406326 -5.0424e-06
8:2847749 G C 0.079546 1.6400e-06
8:2853286 A G 0.153403 -7.2576e-06
8:2856124 A G 0.045609 -1.5954e-05
8:2865938 T C 0.456011 -5.3760e-06
8:2867928 A G 0.086651 -3.6724e-06
8:2869467 G A 0.154913 -1.2939e-05
8:2869683 A G 0.043120 -1.6333e-05
8:2876834 A C 0.083275 1.8909e-06
8:2877135 C T 0.026692 -8.3531e-06
8:2877197 A G 0.038989 -3.3399e-05
8:2878632 C T 0.308405 1.2948e-05
8:2891452 G C 1.162362 1.4450e-06
8:2899484 A G 0.040760 1.9516e-05
8:2901470 T C 0.519976 8.5054e-06
8:2902570 T C 0.180578 -1.9582e-05
8:2903802 C T 1.468751 -3.4621e-07
8:2905736 T C 0.639493 -1.7913e-05
8:2906120 T C 0.040308 -9.8205e-06
8:2909351 T C 1.140980 -1.3238e-05
8:2909992 A G 1.561307 -1.1247e-05
8:2910075 T C 0.045105 -1.9233e-05
8:2918034 A C 0.194575 6.5338e-06
8:2920263 C G 0.100478 1.3864e-05
8:2920531 A G 0.203418 -1.5297e-05
8:2923179 C T 1.961997 -6.8356e-06
8:2924429 G A 1.674283 -1.4551e-05
8:2924890 G A 0.370917 1.2488e-05
8:2925957 G T 0.139525 -8.5866e-07
8:2929820 C G 1.192709 -1.0549e-05
8:2932555 C T 0.120242 6.8611e-06
8:2935352 A G 0.435701 -1.2892e-05
8:2936213 G A 0.110504 -2.7426e-06
8:2946196 T C 1.208399 -2.7448e-05
8:2946789 A G 0.437360 -3.6401e-05
8:2947314 C T 0.373151 1.4107e-05
8:2948219 C G 0.155600 -7.1476e-06
8:2949272 C T 0.067000 1.7513e-07
8:2952985 A G 0.265564 -8.9117e-06
8:2954915 C T 1.896883 8.0783e-06
8:2957876 T G 0.041502 1.6809e-05
8:2958019 C T 1.542394 -2.3401e-07
8:2964206 C T 0.360296 5.2023e-06
8:2964705 T C 0.221923 2.8468e-06
8:2965064 G A 0.039081 -6.9974e-06
8:2967906 A G 0.578177 5.1088e-07
8:2970013 A G 1.905757 -6.6803e-06
8:2971031 C G 1.672546 -8.8985e-06
8:2971096 G C 0.066405 -1.3565e-05
8:2975126 C T 0.430438 1.9103e-05
8:2975249 G T 0.220268 5.0092e-06
8:2975415 T C 0.049661 -4.3083e-06
8:2977254 G A 0.182791 2.3325e-05
8:2980976 G A 0.334624 2.1253e-05
8:2987636 C T 0.118440 -2.8788e-06
8:2988191 C T 0.134997 3.3018e-05
8:2994124 G C 1.383486 -3.0905e-05
8:2996012 T G 1.023649 -2.8842e-05
8:3001074 G A 0.149562 -5.5057e-06
8:3001784 A C 0.038659 -9.7185e-06
8:3001896 G T 0.451983 -1.5408e-05
8:3003625 C T 0.988294 -1.4437e-05
8:3004551 C T 0.107506 4.5130e-06
8:3005937 C T 0.195204 1.3741e-06
8:3008273 A C 0.051351 -7.0623e-06
8:3010249 G C 0.033577 3.4732e-07
8:3011367 T C 0.020933 -1.3106e-05
8:3012585 C T 0.201256 -3.6322e-06
8:3014142 C A 0.145672 1.4062e-05
8:3018383 T C 1.632367 1.7356e-05
8:3019322 A G 0.382698 3.7186e-06
8:3021591 G T 0.139400 -6.4853e-06
8:3022704 C T 0.336059 -1.5766e-05
8:3025657 C T 0.249000 2.8271e-05
8:3029255 G A 0.496581 -4.4333e-06
8:3029595 T C 0.233279 -2.9347e-06
8:3030335 C T 0.648968 -5.7723e-06
8:3030793 A G 1.148368 -4.1710e-06
8:3032815 C T 0.369452 1.1552e-06
8:3032861 A C 0.152540 1.5371e-05
8:3033456 G T 0.077666 1.4717e-05
8:3033462 C A 0.378478 -4.5345e-06
8:3033528 T G 0.343396 3.2933e-05
8:3034596 G A 0.457684 1.9637e-07
8:3035095 G T 0.377662 -4.4615e-06
8:3035278 G A 0.109026 1.0507e-05
8:3035669 T C 0.204663 3.4578e-06
8:3035992 A C 0.145033 -1.1097e-06
8:3037787 C T 1.915028 7.3028e-06
8:3038763 C G 0.399823 -3.0489e-05
8:3041886 G A 0.278581 -3.6525e-06
8:3047166 T C 0.340836 1.9348e-05
8:3048003 C T 0.438968 -1.3992e-05
8:3050110 G A 0.146505 1.5542e-05
8:3052326 C T 1.552301 1.0691e-05
8:3060512 A C 1.136244 4.3814e-05
8:3060800 T C 0.150333 5.4157e-06
8:3064489 A G 1.561814 -2.1600e-05
8:3065152 T C 0.083656 2.8186e-05
8:3067215 T G 0.020936 9.1635e-06
8:3068952 T C 0.504455 9.6584e-06
8:3070908 G A 0.709312 -1.4162e-05
8:3072107 C G 0.274097 1.3053e-05
8:3074912 C T 1.139134 1.4937e-05
8:3075074 G A 0.659555 1.9968e-06
8:3075771 G A 0.109022 6.8002e-06
8:3076959 C T 0.278354 9.0824e-06
8:3079144 T C 0.264894 1.4430e-05
8:3080407 A G 0.056196 -2.2959e-05
8:3081470 T G 0.049552 -1.1267e-06
8:3083234 C T 0.413510 1.3845e-05
8:3083421 T C 0.591144 -1.3438e-05
8:3084216 A G 0.121136 -2.7020e-06
8:3088680 C T 0.160026 -1.2691e-05
8:3089581 A C 0.810100 6.2356e-06
8:3091465 T C 0.035032 -3.0319e-06
8:3092572 T C 1.344871 -1.0691e-05
8:3092889 G A 0.185148 -1.6014e-05
8:3093141 A G 0.052592 1.3944e-05
8:3093409 A G 0.323024 6.9314e-06
8:3093985 T C 0.533578 2.4461e-06
8:3094175 A G 0.208457 4.9562e-07
8:3094341 T G 0.110083 6.1061e-06
8:3101447 C T 1.158221 -3.2051e-05
8:3101997 G T 0.043412 -1.8251e-06
8:3103147 C A 1.871477 -5.4807e-06
8:3103788 G A 0.066606 -9.8638e-06
8:3104536 C G 0.185559 -1.2870e-05
8:3104594 C T 0.534829 -3.0722e-05
8:3106629 C A 0.729667 -5.8224e-07
8:3114952 T C 0.255320 -1.9483e-05
8:3117115 C T 1.688229 -2.5846e-05
8:3117292 A G 1.688301 -2.5684e-05
8:3117634 G A 0.031142 3.2256e-06
8:3119871 A G 0.105670 -4.1915e-06
8:3120032 A G 0.037282 -3.2728e-06
8:3123184 G T 0.056338 2.4126e-05
8:3125498 A G 0.455950 -5.8949e-06
8:3126569 A G 0.182536 -2.4398e-06
8:3126671 G A 0.700493 -2.0870e-06
8:3128148 C T 0.448705 -1.0359e-06
8:3128281 A G 0.027059 -5.9901e-06
8:3135911 G A 0.068319 -1.5388e-05
8:3136705 G C 0.125946 -6.9887e-06
8:3136800 T G 0.059561 -2.3769e-05
8:3137274 C T 1.159690 2.2959e-05
8:3138508 A G 1.610996 6.6352e-06
8:3139251 G T 0.102481 -3.3945e-06
8:3140821 A C 1.354262 4.5233e-06
8:3141263 G A 0.085604 -6.2512e-05
8:3142158 G C 0.068697 2.7489e-05
8:3142637 G C 1.111218 1.5712e-05
8:3142724 T C 0.197448 9.6411e-06
8:3143310 G A 0.052422 1.7137e-06
8:3153093 A G 1.888853 7.8921e-06
8:3153582 G A 1.271666 9.2014e-06
8:3153664 G T 0.058168 -5.5343e-06
8:3154062 A C 0.222138 -7.4430e-06
8:3154929 C T 0.232646 -1.2762e-05
8:3155948 C T 0.239344 9.9834e-07
8:3159336 C G 0.051293 1.8869e-05
8:3159709 A G 1.892178 1.0786e-05
8:3161036 T G 0.059463 -1.1066e-05
8:3165129 C T 0.057967 -2.3871e-06
8:3165356 T C 0.036504 1.1867e-05
8:3167482 G C 0.101437 -1.1566e-05
8:3167898 G A 0.328538 8.6608e-06
8:3173839 G A 0.152700 4.1117e-06
8:3178431 C A 0.527360 -7.1000e-06
8:3178593 G A 0.198754 2.6529e-05
8:3178721 C T 1.880636 -5.0608e-06
8:3182369 A G 0.190614 -9.2820e-06
8:3182847 T C 0.079406 1.0878e-05
8:3184397 C T 0.616289 -9.9752e-06
8:3187561 A G 0.065107 5.5086e-06
8:3187749 C T 0.216327 2.7632e-06
8:3189564 C T 0.047761 -1.0810e-07
8:3193397 A G 0.048294 -9.0409e-06
8:3193785 A G 0.072110 1.7519e-05
8:3194775 G T 0.045204 -4.4925e-06
8:3196910 A G 0.111671 1.4940e-05
8:3197155 C T 0.358953 1.8756e-07
8:3198190 G T 0.057341 1.2663e-05
8:3198374 T C 1.464331 -2.9505e-05
8:3201448 A G 0.054452 -4.3194e-06
8:3205885 C G 1.944841 2.0725e-06
8:3206960 C G 0.054435 2.7908e-05
8:3210699 T C 0.241302 -2.3493e-05
8:3213453 T C 1.372461 -3.0064e-05
8:3214344 G T 0.229383 -1.6712e-05
8:3215914 A G 0.422584 -3.7657e-06
8:3220249 A C 0.423176 -3.7287e-06
8:3221604 C T 0.126184 -2.4802e-05
8:3222003 T G 0.323483 -1.1074e-05
8:3222977 G T 0.061554 -5.3613e-06
8:3223420 G C 0.039047 -3.8521e-07
8:3224561 C T 0.488004 -2.6431e-05
8:3227107 A G 0.446587 -3.3164e-05
8:3227598 G A 0.131179 7.1181e-06
8:3228967 T C 0.189730 -2.3784e-05
8:3235507 C G 0.046918 -8.4669e-07
8:3241165 T C 0.965886 -2.9238e-06
8:3248082 G T 0.182662 6.0996e-06
8:3250560 T G 0.376765 1.3420e-05
8:3250642 G T 0.038537 -3.7721e-05
8:3253768 T C 0.825038 -1.4488e-05
8:3259162 C A 0.094182 -1.5099e-05
8:3259271 A G 1.060095 -4.0647e-05
8:3265590 T C 1.325587 -1.5839e-04
8:3270667 C T 0.117131 1.6214e-07
8:3275113 T C 1.862222 -3.3523e-05
8:3277510 T C 0.242513 -3.7199e-05
8:3283792 A G 0.020671 -1.0955e-05
8:3286661 C T 0.444894 -3.4469e-05
8:3291099 C T 0.219601 -2.6680e-05
8:3292319 C A 0.097327 -1.7158e-05
8:3295867 A T 0.077030 1.2660e-05
8:3301452 T C 0.064549 -1.4579e-05
8:3307484 C T 1.421853 -6.0038e-05
8:3307588 A G 0.037242 7.0442e-06
8:3316915 A C 1.265533 -5.7181e-05
8:3317409 C G 0.024173 1.3489e-05
8:3317642 C G 0.044099 -2.4754e-05
8:3317872 C T 0.042447 1.1183e-05
8:3318173 A G 0.069180 -5.9314e-06
8:3326783 G C 1.409097 -3.5245e-05
8:3328073 C T 0.171365 2.5157e-07
8:3329880 G A 0.173945 -5.1402e-07
8:3330663 T C 0.052126 1.6855e-06
8:3334657 A G 1.284198 -4.3215e-05
8:3339139 C T 1.074704 -6.5383e-05
8:3346096 G A 0.235876 1.1858e-05
8:3346928 A G 0.549853 2.6783e-05
8:3347841 G A 0.758874 -2.1912e-05
8:3348542 A G 0.135775 5.7686e-06
8:3349967 G C 0.046935 -3.1672e-05
8:3350062 C A 0.160655 -1.6545e-05
8:3351183 G A 0.026668 2.1279e-05
8:3356498 G A 0.184604 -2.1445e-05
8:3356870 C T 0.246263 -1.3678e-05
8:3357742 G C 0.036208 -9.8151e-06
8:3360340 C T 0.023132 -3.3106e-06
8:3360722 G A 0.091574 -1.6697e-05
8:3360778 T C 1.299106 -2.4720e-05
8:3361070 A C 1.287309 -9.9278e-06
8:3361293 G C 1.600626 -3.4761e-06
8:3361471 G A 0.333543 -4.3038e-05
8:3362851 A G 1.372923 -4.6805e-06
8:3363460 T C 0.127912 5.7395e-06
8:3364038 T G 0.057263 -4.3419e-05
8:3366303 T C 0.992252 1.4519e-06
8:3367210 G A 0.165327 -5.3297e-06
8:3369482 A G 0.767167 1.4500e-05
8:3371497 T G 0.106176 9.7090e-06
8:3374482 T C 0.128948 -1.8711e-06
8:3377880 C T 0.021228 -8.5961e-06
8:3378522 C T 0.054346 1.0388e-06
8:3378596 G A 0.262796 -6.9241e-06
8:3378838 C T 0.037667 -4.0584e-06
8:3379562 T C 0.042977 1.1177e-05
8:3380897 C T 0.255099 -1.8410e-06
8:3382982 C T 0.332934 -2.6759e-05
8:3384436 A C 0.259039 5.7587e-06
8:3385757 A G 1.460985 -1.5726e-05
8:3389173 C T 0.184308 7.3331e-06
8:3389347 C T 1.114152 -1.8030e-05
8:3389558 A G 0.078162 1.6628e-05
8:3390038 C T 0.100376 1.8318e-06
8:3391361 T C 0.381912 -5.5006e-06
8:3392001 C T 0.096579 9.0286e-06
8:3393402 T G 0.320199 -7.9218e-06
8:3395293 G A 0.038819 -3.9954e-05
8:3397408 A G 0.054758 -1.6740e-05
8:3399578 G T 0.105959 -1.2039e-05
8:3400022 G A 0.084428 1.8223e-05
8:3400351 T C 0.027046 3.3433e-06
8:3401156 G A 0.785322 -1.7314e-05
8:3407734 C T 0.877647 3.0568e-06
8:3411135 A C 1.073334 -2.5830e-06
8:3411593 C T 0.025896 1.0273e-05
8:3412784 G A 1.240350 -9.9456e-07
8:3413763 T C 0.192841 8.5051e-06
8:3414155 T G 1.111929 7.3557e-06
8:3414867 A G 0.549439 -1.5177e-05
8:3416818 C T 0.824913 -1.7251e-05
8:3416901 C T 0.153465 -1.2180e-05
8:3417009 A G 0.421690 2.0681e-05
8:3417189 G C 1.474445 -2.9262e-05
8:3417492 C A 0.019947 -6.4956e-06
8:3418366 A G 0.065263 -1.3024e-05
8:3419523 C T 1.717108 1.9018e-05
8:3420503 G A 0.686808 -2.0336e-05
8:3422401 G A 0.452506 4.3031e-05
8:3423493 A C 0.437465 2.7764e-05
8:3425381 C T 1.771182 -1.4605e-06
8:3426823 T G 0.026383 6.4607e-07
8:3432105 T C 0.565571 1.1925e-05
8:3432298 C G 0.030547 8.0985e-06
8:3435147 C T 0.892042 -8.7880e-06
8:3443108 C T 0.272758 2.1346e-06
8:3444877 C T 0.080851 -2.4742e-06
8:3446311 C G 0.035270 -1.7049e-05
8:3449082 C T 0.094175 -7.1873e-06
8:3449448 A C 1.744864 -8.1996e-06
8:3450622 T C 0.123509 4.1706e-05
8:3451913 C T 0.141711 -5.3056e-07
8:3453751 T C 0.109505 -1.0523e-05
8:3457342 C T 0.077659 -5.3746e-06
8:3459891 G A 0.211282 -5.7242e-07
8:3460162 G A 0.539735 5.8220e-06
8:3460380 G A 0.045938 8.2584e-06
8:3462864 G A 1.614780 -3.1206e-06
8:3467028 G A 0.289135 -6.3573e-06
8:3467036 A G 1.602819 9.4574e-06
8:3472763 A C 1.354143 -4.1331e-06
8:3472929 A C 0.139389 -8.3670e-06
8:3476493 A G 0.079488 -8.6121e-06
8:3476648 C T 1.089341 6.7422e-06
8:3479043 G T 0.241843 -1.8194e-05
8:3479856 G T 0.848164 1.5782e-05
8:3480848 A G 1.382460 1.5656e-05
8:3484823 A G 0.176526 -3.3255e-06
8:3487133 G A 1.294975 1.2199e-05
8:3487882 A G 0.090422 1.0887e-05
8:3488044 A G 0.087994 5.0098e-06
8:3488302 A G 0.234867 -1.3816e-06
8:3488490 A T 0.052211 -2.6366e-05
8:3488764 T C 1.105833 6.4453e-06
8:3489002 A G 0.055030 -6.1307e-06
8:3489463 C T 0.251828 2.5782e-06
8:3495938 C T 0.067704 2.0702e-06
8:3497058 T G 0.861277 9.1516e-06
8:3499040 A C 0.085652 1.6493e-05
8:3500124 A G 0.070540 -2.7494e-05
8:3502796 A G 0.150796 2.1671e-05
8:3502917 T G 1.653167 -1.8895e-06
8:3503182 C T 0.324125 5.7489e-06
8:3503814 C T 0.028375 1.5935e-06
8:3504117 A G 0.159360 6.0168e-06
8:3504433 C G 0.779015 -4.5649e-06
8:3505575 C T 0.188350 -1.4127e-05
8:3506006 C G 0.924368 5.4486e-06
8:3506189 C T 0.564133 -2.9054e-05
8:3506728 G A 0.107360 -3.4170e-07
8:3508165 C G 0.143483 2.7277e-06
8:3510361 T C 0.482608 1.0629e-05
8:3511692 T G 0.304498 -1.6723e-05
8:3512299 T C 1.852927 5.3582e-06
8:3515718 T G 0.080810 1.4185e-05
8:3517516 A G 1.877722 7.3142e-06
8:3517727 A G 0.843078 -8.4802e-07
8:3518616 T C 0.267773 -1.7357e-05
8:3518993 T C 0.576460 -5.6200e-06
8:3519595 C T 0.027994 -7.7905e-07
8:3520820 A G 0.711947 -5.3074e-05
8:3524016 C G 0.028055 2.9666e-05
8:3526097 A G 0.105112 1.3228e-05
8:3526761 G C 0.411433 1.0093e-05
8:3529403 A G 0.153325 -1.8650e-06
8:3530797 G T 0.410260 2.8781e-06
8:3531749 G T 0.060656 1.4319e-05
8:3532450 T G 0.807709 -4.5656e-05
8:3532882 T G 0.082408 4.7585e-07
8:3533558 C A 0.737316 -5.7503e-05
8:3540889 T C 0.046829 -8.6406e-06
8:3541478 T C 0.383068 6.8179e-06
8:3542064 A G 0.032699 4.9175e-06
8:3546520 G A 0.142167 1.8878e-05
8:3546866 G T 0.239205 -1.6898e-06
8:3547954 A G 0.727780 -1.5579e-06
8:3551805 T C 0.023863 1.0774e-05
8:3553014 C T 0.037558 2.6740e-06
8:3553148 T C 0.049223 -1.1254e-05
8:3555013 C T 0.070978 -1.2596e-05
8:3555657 T G 0.319957 -4.0893e-06
8:3558444 G A 1.875645 -6.6584e-06
8:3562253 T G 0.245702 6.0252e-06
8:3562897 A C 0.031666 -1.2113e-06
8:3564214 A G 0.054282 2.5241e-05
8:3565196 T C 0.035596 -2.4510e-05
8:3566161 G T 1.873673 -4.5544e-06
8:3570845 C T 0.110049 4.3625e-05
8:3572809 C T 1.741583 -2.2443e-05
8:3573467 C T 1.869658 -2.3291e-05
8:3573570 A G 1.063713 -1.8761e-05
8:3575452 T G 0.231970 3.1537e-06
8:3577740 T G 1.077186 -2.5981e-05
8:3579316 C T 0.037908 1.0231e-05
8:3580029 C G 1.744653 -4.7312e-07
8:3580144 G T 0.351844 6.0329e-06
8:3581084 G A 1.577048 -2.0648e-05
8:3582840 C T 0.423730 2.6886e-05
8:3584252 G A 0.051681 -9.6024e-07
8:3584800 T C 0.088820 2.0290e-05
8:3585450 A G 0.199967 -3.4400e-06
8:3586061 T G 1.366827 2.4144e-06
8:3586120 C A 1.814781 1.1809e-05
8:3586208 C T 0.075333 -2.2499e-06
8:3587622 T C 1.972580 1.0913e-05
8:3588605 C T 0.484067 1.0210e-05
8:3589016 C T 0.120344 5.6617e-06
8:3589415 A G 0.095066 1.0264e-05
8:3590543 A G 0.180643 -2.4661e-05
8:3592380 A G 1.444782 -1.6623e-05
8:3592750 T G 0.623772 -1.6127e-05
8:3595125 G A 0.103871 1.5480e-05
8:3596364 C G 0.050426 -2.8432e-06
8:3602244 G A 0.022017 1.4341e-05
8:3607215 G T 0.248568 2.7584e-05
8:3608668 T G 0.088368 -1.3377e-05
8:3611021 G T 1.841354 1.6093e-05
8:3612862 C T 0.319539 8.6728e-06
8:3613476 G T 0.500097 -9.7465e-06
8:3614849 C T 0.044544 -1.2046e-05
8:3617101 G A 0.064580 -1.7984e-06
8:3618117 G A 0.080083 2.4109e-05
8:3620466 G C 0.034481 8.0966e-06
8:3621819 T C 0.144676 2.2361e-05
8:3625159 A G 0.751164 -2.4311e-05
8:3627206 A T 0.044504 -2.7447e-05
8:3628434 C T 0.314113 1.1255e-05
8:3628459 A G 0.492648 -1.0091e-05
8:3629299 G A 0.133395 2.4114e-05
8:3632042 A C 0.832130 8.5519e-06
8:3632851 G T 1.978500 -1.4829e-05
8:3636567 G A 0.429183 1.0645e-05
8:3637563 C T 0.102899 3.6476e-06
8:3642691 T C 0.097109 -3.9365e-06
8:3643046 A G 0.622049 -1.8683e-05
8:3643487 C T 0.319515 -5.3690e-05
8:3643643 C G 0.357379 1.8026e-05
8:3643728 C G 0.643134 -1.4447e-04
8:3643872 T G 0.195599 2.4936e-05
8:3645747 T G 0.162743 2.8610e-05
8:3646143 A T 0.093080 7.0452e-06
8:3646688 T C 0.033774 3.8589e-05
8:3650211 C T 0.033968 3.9513e-05
8:3650583 T C 0.631925 -1.9352e-05
8:3654985 T G 0.038523 -1.2020e-05
8:3655967 G T 0.063386 3.9274e-05
8:3657036 C T 1.579840 4.5493e-05
8:3657643 C T 0.173456 1.8065e-05
8:3661381 T C 0.061258 8.5486e-06
8:3662689 A G 0.037925 2.0599e-05
8:3663303 C G 0.030221 3.4177e-05
8:3665476 G C 0.026651 4.3124e-06
8:3666456 T G 0.036188 7.7347e-06
8:3667733 G T 0.044816 5.4094e-07
8:3673319 A G 0.733162 2.1044e-05
8:3673975 A G 0.129275 4.6599e-06
8:3675518 A C 0.888741 -5.1451e-06
8:3677594 A G 0.232575 -3.7896e-06
8:3680947 T C 0.123016 4.9684e-06
8:3680978 C G 0.075252 2.8516e-05
8:3682681 G C 0.497115 2.5874e-07
8:3686944 G A 0.643610 1.2771e-05
8:3687812 T G 1.411113 1.8247e-05
8:3688608 C T 0.267787 -1.0867e-05
8:3690195 G T 0.074222 -6.3829e-06
8:3690257 A G 0.092370 1.9348e-05
8:3694624 C G 0.166880 -2.4909e-05
8:3695053 G A 0.117416 2.5149e-06
8:3695346 C T 0.669476 4.2083e-06
8:3698639 T C 0.801063 1.4965e-06
8:3699562 T C 0.238355 -1.1340e-05
8:3703691 G C 0.691707 8.1030e-06
8:3704167 T C 0.159611 1.7040e-05
8:3704713 C T 0.556435 -2.3701e-05
8:3705065 C A 0.082266 4.1792e-06
8:3705161 A G 0.264758 1.0274e-05
8:3706410 C T 0.658801 8.3637e-06
8:3709307 G T 0.278571 -4.1238e-06
8:3711034 C A 0.345728 4.7819e-06
8:3713398 C T 0.212139 -1.8696e-05
8:3716440 C G 0.091442 7.1342e-06
8:3718892 C T 0.688726 -1.6450e-05
8:3723457 T C 0.108890 -8.1402e-06
8:3725546 A C 0.031204 8.8012e-06
8:3725800 G C 0.058470 -2.6675e-05
8:3728020 C T 0.480915 -1.0050e-05
8:3729183 G A 0.028776 -5.2256e-06
8:3730212 A G 0.078016 -2.0353e-05
8:3731292 G T 0.182234 -3.8263e-06
8:3733079 T C 0.055754 5.1453e-06
8:3734898 T C 0.067412 6.6489e-06
8:3737185 T C 0.032203 -2.7722e-05
8:3737590 A G 0.356454 3.0807e-06
8:3740557 A G 0.396684 4.4448e-06
8:3742285 C T 1.843894 7.5755e-06
8:3743232 C A 0.033842 1.1449e-05
8:3752626 G A 1.393631 2.4566e-06
8:3753402 T C 0.073423 -9.1568e-06
8:3754953 C T 0.067041 1.5946e-05
8:3756644 A G 1.230120 3.1631e-06
8:3761018 A G 0.022381 -6.0886e-06
8:3763463 T C 1.299184 2.6221e-06
8:3764128 C T 0.072685 4.8861e-06
8:3766302 A G 0.124943 5.7126e-07
8:3766855 C T 0.102171 1.4498e-05
8:3769621 G A 0.027202 6.2856e-06
8:3769902 C T 0.441222 6.4371e-06
8:3771068 T A 0.034005 2.5068e-05
8:3771972 T C 0.215212 9.3493e-06
8:3773291 T C 0.036334 1.3883e-05
8:3773748 A C 0.041454 4.8869e-06
8:3775688 C G 0.044891 -2.1561e-06
8:3775861 C A 0.156426 -2.2523e-05
8:3779372 G A 0.922212 -9.8761e-06
8:3781902 C T 0.023245 -2.1451e-06
8:3782058 C G 0.166958 7.2725e-06
8:3783017 C T 0.034345 -7.5880e-06
8:3792843 C T 0.242407 -7.7559e-06
8:3794282 C A 0.624269 -2.1378e-05
8:3794637 T C 1.577987 -5.7162e-07
8:3797879 A G 0.423414 8.4325e-05
8:3800098 C G 0.069135 -1.2681e-05
8:3801441 G A 1.791737 2.3189e-06
8:3801966 T C 0.143918 -6.4439e-06
8:3803786 C G 0.690558 -2.4892e-05
8:3804085 G A 0.130754 1.0599e-05
8:3804179 C T 0.243013 -2.0017e-05
8:3805936 G A 0.059276 2.0906e-05
8:3807071 C T 0.046530 2.4293e-05
8:3807667 T C 1.473799 1.4634e-05
8:3807826 A G 0.658039 2.5114e-05
8:3811284 G A 0.456056 1.0886e-05
8:3811369 C T 0.030860 1.2239e-05
8:3811706 A G 0.258036 1.4977e-05
8:3813731 C T 0.241275 -5.3615e-06
8:3814015 A T 0.056393 -1.8642e-06
8:3816221 T C 0.948160 -9.0060e-06
8:3822735 T G 0.031255 1.1413e-05
8:3828077 A G 0.272645 1.9508e-05
8:3828138 T C 0.931878 -5.0857e-06
8:3829247 A G 1.267563 5.2303e-06
8:3833181 T C 0.210272 -3.7563e-06
8:3833922 G T 0.097959 -1.2749e-05
8:3834770 C A 0.152091 3.5555e-05
8:3837557 C T 0.440940 -7.6415e-06
8:3837827 C G 0.139019 -5.1023e-06
8:3838152 A G 0.041682 -1.5523e-05
8:3840643 A C 0.061598 -1.2356e-05
8:3842442 G A 0.587336 3.1347e-06
8:3844632 C A 0.447226 1.0928e-05
8:3849070 A G 0.875985 -1.5119e-05
8:3850956 G C 0.071913 1.0194e-05
8:3851285 A G 0.032346 2.1172e-05
8:3852089 A G 1.568155 4.3569e-06
8:3853066 A G 0.152111 1.2251e-05
8:3855986 C T 0.037238 1.0342e-05
8:3859012 A G 0.241843 8.5929e-06
8:3863258 C G 0.779725 -2.9212e-05
8:3864820 C G 1.860369 -4.6012e-05
8:3868193 A G 0.029306 1.8479e-05
8:3868316 G A 0.221046 3.6910e-06
8:3868458 A G 0.759384 -2.7076e-05
8:3870939 C G 0.352099 -6.5653e-06
8:3871079 A G 1.148440 9.5463e-07
8:3871099 C T 0.020739 -8.6332e-06
8:3875919 C T 0.116277 4.9092e-06
8:3876430 C T 0.249418 -1.2380e-05
8:3876659 C G 0.067830 9.6840e-06
8:3878197 C G 0.072127 8.5275e-06
8:3879079 A G 0.035069 -1.9875e-05
8:3880999 G A 0.228839 -1.1821e-05
8:3883525 A G 0.195201 4.9530e-06
8:3885296 T C 1.719851 -3.7534e-06
8:3886579 T C 0.076496 4.6900e-06
8:3887555 A G 0.033002 7.9160e-06
8:3890039 C T 0.340329 -1.6226e-05
8:3892598 G A 0.319872 8.0593e-06
8:3895316 A C 0.518779 -8.1240e-06
8:3903105 A G 1.242343 -5.1962e-05
8:3904192 G T 0.481017 1.1450e-05
8:3904346 A G 0.040465 -1.1073e-05
8:3904717 C T 0.224575 1.8266e-05
8:3904818 A G 0.029663 -3.3062e-05
8:3905544 G T 0.105296 -1.5617e-05
8:3905568 C G 0.326026 1.6848e-06
8:3911003 A G 1.714762 -5.5643e-05
8:3912457 G A 1.713922 -5.7689e-05
8:3912624 A C 0.066915 1.3684e-05
8:3919882 C G 0.498513 -4.3399e-05
8:3920395 A G 0.387879 4.6487e-07
8:3921858 G T 0.092788 1.4710e-05
8:3921924 A G 0.989406 2.4572e-05
8:3922801 A C 0.063876 -4.1112e-06
8:3923265 C A 0.070863 -1.0881e-05
8:3923775 T C 1.680723 5.8714e-05
8:3924022 C T 0.701734 9.3528e-06
8:3925283 G A 1.296390 4.0789e-05
8:3925805 T C 1.488140 1.6374e-04
8:3925905 T G 0.857292 3.2423e-06
8:3926756 C A 0.234251 -9.1698e-06
8:3926971 G A 0.269793 -4.8621e-06
8:3927244 T C 0.039761 7.7964e-06
8:3927295 T C 1.553063 -5.4005e-06
8:3928625 G A 0.267461 -3.4762e-05
8:3929920 A G 0.832671 -1.5263e-05
8:3930887 A G 0.037432 -6.2454e-06
8:3931094 G A 0.198692 5.5047e-06
8:3936081 T C 0.122489 3.1291e-05
8:3936787 C T 0.060411 5.1513e-06
8:3937264 A G 1.542187 -5.5540e-06
8:3938066 C G 0.057964 -2.6197e-06
8:3938581 C G 0.030146 1.5974e-08
8:3941991 G A 0.023173 1.4182e-05
8:3942847 A G 0.180724 1.3550e-05
8:3944082 C G 0.231399 4.3364e-06
8:3945068 C T 0.035933 1.1290e-05
8:3945135 T C 0.057270 1.6484e-06
8:3946027 C T 0.028453 5.0192e-06
8:3946554 T G 0.075847 -5.0979e-06
8:3947046 G A 0.434460 3.2346e-05
8:3949267 C T 0.065470 1.0542e-05
8:3952326 C T 0.392663 -3.5635e-06
8:3957690 A G 0.086995 -1.4606e-05
8:3958058 C T 0.053248 1.7382e-05
8:3960047 A G 0.079899 5.4458e-06
8:3961693 A C 0.244916 -2.2032e-05
8:3964918 C T 0.085774 -2.9748e-06
8:3965077 G A 0.152285 4.7617e-05
8:3965436 C A 0.491958 2.0175e-05
8:3971982 T C 0.121486 -2.5346e-05
8:3974490 A G 0.369255 5.0140e-06
8:3977013 C T 0.443820 8.4713e-06
8:3979260 T G 1.898281 -4.2685e-07
8:3980781 A G 0.348886 -5.2775e-06
8:3980841 G A 0.169274 7.2636e-07
8:3981569 G A 0.021439 -2.7568e-05
8:3981876 A G 0.262086 -3.4167e-05
8:3982105 T C 0.030201 -9.1260e-06
8:3983820 G C 0.020923 -2.0382e-05
8:3988689 A G 0.349223 2.0387e-05
8:3991083 T G 1.088164 -9.8648e-06
8:3992628 C T 0.565768 9.1420e-06
8:3999374 T C 0.764984 -1.1414e-05
8:4003561 C A 0.471287 -1.6214e-05
8:4005021 C T 0.684758 1.3116e-05
8:4005072 C T 0.270748 -6.4871e-06
8:4005323 G C 0.032132 -4.4155e-06
8:4008466 A G 0.113727 -1.3622e-05
8:4011404 C A 0.439247 1.7587e-06
8:4011530 A C 0.052320 2.9806e-06
8:4011688 G T 0.091265 9.6106e-06
8:4014075 G A 0.168975 7.7680e-06
8:4014109 G T 0.068421 8.8241e-08
8:4015378 A G 0.072484 3.2240e-05
8:4015511 C G 0.223940 -1.1178e-05
8:4015540 A C 0.098296 1.2462e-06
8:4022182 C T 0.748094 8.4544e-06
8:4022625 G A 0.065334 -6.7111e-06
8:4023322 A G 0.057498 -2.8461e-06
8:4023538 G A 0.054509 -7.0450e-06
8:4024632 T C 0.054601 3.4270e-05
8:4027504 T C 0.090918 2.0961e-05
8:4028079 A G 0.035521 -6.9355e-06
8:4029700 C T 0.845733 -1.8275e-05
8:4029766 T C 1.828292 -4.5174e-06
8:4029796 T G 0.128527 4.8670e-06
8:4030615 A G 0.423652 -1.3995e-05
8:4032837 C T 0.209123 1.2501e-05
8:4034110 A G 0.497615 6.0621e-06
8:4038486 T C 0.147726 2.5082e-06
8:4042842 C A 0.092574 -6.0497e-06
8:4043128 C T 0.110035 -9.2188e-07
8:4043515 C T 0.319900 6.9588e-06
8:4045910 T C 1.411117 3.4921e-06
8:4046539 T C 1.720460 7.1022e-06
8:4049374 G A 0.280577 -8.7999e-06
8:4050710 A G 1.019923 1.3606e-06
8:4051497 C A 0.587945 1.7859e-05
8:4052093 A G 1.320964 -2.7945e-05
8:4053304 G A 0.144061 5.8342e-07
8:4054043 G C 0.071947 -1.0164e-05
8:4055097 C T 0.028025 -9.4596e-06
8:4056195 T G 0.043021 -4.5690e-06
8:4056592 C G 0.303659 4.3761e-05
8:4057074 T C 0.124053 -1.1477e-05
8:4059441 A G 0.034491 2.3720e-05
8:4059676 A G 1.672271 -6.0130e-06
8:4061704 G T 0.032873 -2.4445e-05
8:4063650 A G 0.304726 9.0369e-06
8:4065780 A G 0.986996 2.0009e-05
8:4067830 T C 0.151071 1.4945e-06
8:4070415 T G 0.357502 -2.8153e-06
8:4070495 T C 1.702339 1.8456e-05
8:4070767 G C 0.238212 9.1606e-06
8:4070860 C G 1.794260 8.5914e-06
8:4071351 G C 0.714853 -3.9186e-05
8:4071438 G C 1.330017 1.4369e-05
8:4071514 G C 1.922246 -2.0917e-05
8:4075514 C A 0.053258 4.5752e-06
8:4076049 G A 0.092421 -1.3935e-05
8:4078128 A G 0.048107 6.1280e-06
8:4078257 C T 0.075153 1.1308e-05
8:4078353 C G 0.719185 -1.6671e-05
8:4078619 A G 0.038115 1.7083e-05
8:4081142 C A 0.178130 1.8473e-05
8:4081934 C A 0.077570 -1.9383e-05
8:4082261 A G 0.725818 -1.8968e-05
8:4084879 C T 1.278775 2.3658e-05
8:4086551 C A 0.065059 3.0763e-05
8:4090648 G A 1.128112 2.2410e-06
8:4094027 C T 0.077468 2.0017e-05
8:4096261 T C 0.736140 1.8404e-08
8:4101062 A G 0.124831 -2.9506e-05
8:4101492 A G 0.909024 -1.0446e-05
8:4103130 A G 1.086930 1.1050e-05
8:4104780 C T 0.038384 8.9075e-06
8:4107011 C T 0.103365 3.5529e-06
8:4108111 T C 0.130492 -2.6889e-05
8:4109900 C T 0.133909 3.7501e-07
8:4110032 C T 0.801872 -8.6820e-06
8:4113492 T G 0.247028 -1.2093e-05
8:4117026 A C 1.081548 6.1116e-06
8:4121520 T A 0.133266 1.0522e-05
8:4122438 A C 0.072647 3.1488e-05
8:4125066 A G 1.258580 1.0032e-05
8:4126128 G A 0.138505 -5.1717e-05
8:4127480 G C 0.368731 -1.2461e-05
8:4128625 C T 0.071403 4.0661e-06
8:4131490 T C 1.413650 -2.0647e-06
8:4135849 C A 0.270218 5.7874e-06
8:4136190 G T 0.029099 1.3649e-05
8:4137061 C T 0.085237 -1.9967e-05
8:4137955 T C 0.068336 -1.9449e-05
8:4144890 A G 0.321236 -2.0014e-06
8:4145078 G C 1.590882 3.3324e-05
8:4147181 A G 0.035698 2.0367e-05
8:4147642 G A 0.048991 -1.7441e-05
8:4147994 A G 0.557459 2.9134e-05
8:4149354 T G 0.155114 -2.0228e-05
8:4150615 A G 0.113326 1.8831e-05
8:4151910 A G 0.225803 -1.1622e-05
8:4156763 T C 0.931728 2.9339e-05
8:4158701 G A 0.532786 -1.5482e-05
8:4161036 G C 0.120276 2.8270e-05
8:4162217 C T 0.021256 -4.1530e-06
8:4163814 C A 1.452591 2.1125e-05
8:4164013 T A 0.311791 -1.5753e-05
8:4164444 G A 0.257084 -1.3231e-05
8:4164486 G C 0.203643 -6.4174e-06
8:4165205 C G 1.659991 3.9838e-06
8:4165245 T G 0.097310 3.9354e-06
8:4165714 C G 1.407856 2.8103e-07
8:4165843 A G 1.976769 -6.7772e-06
8:4167181 G A 0.157796 -6.3507e-06
8:4167281 T C 1.366892 6.6928e-07
8:4168155 C G 1.165704 -1.1135e-05
8:4168309 C G 0.140202 -4.8188e-06
8:4168964 G T 1.279557 -4.2320e-06
8:4169561 C T 0.131376 -4.0237e-06
8:4170421 A G 0.057073 4.8793e-06
8:4170565 C A 0.236947 -7.3802e-06
8:4170786 C T 0.424536 4.3785e-06
8:4170978 A G 1.298280 3.9909e-06
8:4174263 G A 0.141433 1.5427e-05
8:4174686 C T 0.053979 -6.1261e-06
8:4180844 A C 0.378155 1.5547e-06
8:4181716 G A 0.980312 -1.2869e-05
8:4182085 G A 0.578636 4.6313e-06
8:4184662 C G 0.132790 2.0572e-05
8:4185991 G A 0.331506 5.0955e-06
8:4189293 T C 0.047411 8.7832e-07
8:4191112 T C 0.056179 -1.4238e-05
8:4192446 C A 0.096949 3.2153e-06
8:4192472 C T 0.058705 -1.1135e-06
8:4197721 C A 0.127092 -1.7837e-05
8:4198480 T C 0.023996 -1.7572e-05
8:4198519 A G 1.588421 -1.3838e-05
8:4201372 G A 0.240228 5.9402e-06
8:4201652 A G 0.049760 -6.9098e-06
8:4202281 T C 0.055285 1.1281e-05
8:4203379 A G 0.039302 7.6604e-06
8:4204310 C T 0.428473 1.2928e-05
8:4204987 G A 0.118572 -1.4057e-05
8:4206567 C A 0.060391 2.8286e-05
8:4206751 A G 1.546175 1.2612e-06
8:4208404 T G 0.032665 1.1795e-06
8:4209609 T C 0.149113 -1.2864e-05
8:4211747 G A 0.091241 -3.7155e-08
8:4213357 A G 0.061102 -1.8593e-05
8:4214179 G A 1.278887 -2.0768e-05
8:4216248 C A 0.064032 4.8386e-07
8:4216462 G T 0.049413 -4.0025e-06
8:4217722 A G 1.476601 -3.4991e-05
8:4218417 A G 0.438006 9.1305e-06
8:4222003 G T 0.544318 1.0947e-05
8:4224080 C T 0.049233 -4.0181e-06
8:4225399 T G 0.585783 2.0456e-05
8:4230672 A G 0.045598 3.5292e-06
8:4231556 C A 0.420510 2.3451e-08
8:4233644 C T 1.609408 5.0163e-06
8:4235897 C A 0.289600 -1.8753e-05
8:4237370 G T 0.959362 1.5772e-05
8:4239563 C A 0.087311 1.3795e-05
8:4240608 G A 0.057559 -6.3410e-06
8:4242323 G C 0.244104 -1.4997e-05
8:4244220 G C 0.266937 9.5091e-06
8:4244531 C T 1.267746 7.3500e-06
8:4248963 C T 0.291185 -6.9708e-06
8:4249550 A G 0.086675 -1.1438e-05
8:4250160 A G 0.469777 3.5154e-07
8:4255520 T C 0.084095 -1.0892e-06
8:4256962 G C 0.093801 4.8461e-06
8:4257291 A C 0.603091 3.2206e-05
8:4261646 A G 0.054992 4.0226e-06
8:4262448 C T 0.062084 4.1646e-06
8:4262498 G A 0.077387 -1.0299e-05
8:4263342 C T 0.351355 -2.8545e-06
8:4263916 G T 0.042236 2.1931e-05
8:4264422 A G 0.126028 -6.9176e-06
8:4264491 T C 0.031856 -7.4524e-06
8:4264539 A G 1.532154 1.9637e-05
8:4266162 G A 0.308779 6.7589e-06
8:4269435 G A 0.050844 2.8349e-05
8:4269682 C G 0.516484 -1.0902e-05
8:4270356 C A 0.496272 2.8847e-05
8:4272551 A G 0.075126 8.8538e-06
8:4273031 C T 0.037333 -6.3069e-06
8:4273723 A C 0.044327 2.9538e-06
8:4273818 T C 0.035365 1.0799e-05
8:4275415 G A 0.221747 -7.3956e-06
8:4275585 T A 1.774996 -2.0720e-05
8:4275704 C A 0.022558 3.2902e-06
8:4275882 T C 0.153988 -3.7655e-06
8:4276126 T C 1.440165 -1.9353e-05
8:4276379 C T 0.338520 -1.5998e-05
8:4277298 C A 0.260729 1.0582e-06
8:4278256 A G 0.103140 -6.5039e-06
8:4278453 G A 0.031669 -8.8184e-06
8:4279815 C T 0.284011 1.4902e-05
8:4282618 A C 1.409495 -1.4143e-05
8:4284654 A G 1.577399 2.3974e-06
8:4284692 A G 1.472871 -2.6304e-06
8:4284804 C T 0.282321 -2.2841e-06
8:4285390 C G 1.632724 1.1973e-05
8:4287117 G A 0.168662 2.2165e-05
8:4290275 C T 0.186725 -7.0014e-06
8:4290305 C A 0.413680 1.8233e-05
8:4293080 G A 0.698619 -1.3806e-05
8:4293806 C T 0.378618 2.1009e-05
8:4299722 G C 0.059245 1.2160e-05
8:4299883 A G 0.308561 3.9451e-06
8:4302290 G C 0.241581 -3.5041e-06
8:4302335 A G 0.182672 8.2315e-06
8:4304614 C T 0.024601 -5.4905e-06
8:4307509 T C 0.085132 3.4919e-06
8:4308514 G C 0.361626 -1.1918e-06
8:4309952 C T 0.597223 -2.1846e-05
8:4310686 T C 0.035518 -1.4369e-06
8:4316572 A G 0.270656 6.8506e-06
8:4318777 A G 0.040407 8.0784e-06
8:4320820 A G 0.049593 -1.3696e-06
8:4321045 T C 0.166319 1.0027e-05
8:4321764 G T 1.633707 -2.1480e-06
8:4322434 C T 0.424097 7.2928e-06
8:4322748 T C 0.289410 1.8401e-06
8:4323069 C A 0.038989 5.9864e-06
8:4324429 C A 0.122591 -9.0768e-06
8:4328106 C T 1.128483 -1.2599e-05
8:4332522 C A 0.221077 3.0901e-05
8:4332859 G C 1.888197 6.4750e-06
8:4339509 C T 1.659185 2.7467e-05
8:4341465 T C 1.772256 2.9286e-05
8:4342067 C G 0.158272 1.7524e-05
8:4342857 G A 0.106520 -9.3004e-07
8:4343111 C T 0.130720 -1.1020e-05
8:4344553 G A 0.030993 2.3332e-05
8:4346397 T C 0.042270 8.7057e-06
8:4348020 C A 0.027821 -5.0802e-07
8:4348402 C A 0.206981 3.0447e-05
8:4348792 G C 0.161702 -9.9520e-06
8:4349663 G C 1.813010 2.1067e-05
8:4352083 C T 1.468366 2.7675e-06
8:4352592 T G 0.193328 -4.7125e-06
8:4352604 C G 0.101186 3.2522e-06
8:4355073 G A 1.562480 1.0130e-05
8:4359078 A G 0.139372 -1.1693e-05
8:4360644 A G 1.272285 -1.6687e-05
8:4361088 G T 0.287645 -9.3326e-06
8:4365381 G A 0.291055 3.1003e-05
8:4368545 A G 0.317591 -1.9366e-05
8:4369334 G A 0.953936 1.5139e-06
8:4371385 G C 1.860553 1.5027e-05
8:4372185 G A 0.641740 -9.5850e-07
8:4373184 A G 0.694254 1.0115e-05
8:4376669 C A 0.134558 -4.5068e-06
8:4376687 T C 0.336185 -1.6071e-05
8:4382171 C T 0.505948 9.5600e-06
8:4382286 C T 1.878167 4.3793e-06
8:4382751 C T 0.040342 -1.3418e-05
8:4384398 C T 0.913281 7.6166e-06
8:4390544 A G 0.926475 4.2470e-06
8:4395685 A G 0.836812 -6.2726e-06
8:4397759 C G 0.177634 -1.6296e-05
8:4401124 G A 0.675973 -4.3945e-06
8:4401416 A C 0.136210 1.8369e-05
8:4403849 T C 0.217674 4.4964e-06
8:4407649 A C 0.337871 -1.2304e-05
8:4408055 G A 0.108992 -7.1202e-06
8:4409842 C T 0.045585 -1.4617e-05
8:4410119 C T 0.045214 9.7240e-06
8:4410623 C G 0.039061 1.1412e-05
8:4410703 T C 0.235343 1.4553e-05
8:4411122 G A 0.055213 1.3908e-06
8:4412051 G A 1.646344 2.0042e-06
8:4412258 T G 1.208345 4.1180e-07
8:4415872 G A 0.160183 -1.9506e-06
8:4419882 T C 0.260233 6.0460e-06
8:4420330 T G 0.119313 -1.6913e-05
8:4425236 T C 1.753815 -1.6205e-05
8:4425239 C T 0.421605 1.3847e-05
8:4429163 T A 0.927931 -4.4197e-06
8:4432457 G A 1.146815 1.6489e-05
8:4434052 T G 0.085553 3.9632e-06
8:4436656 A G 0.963717 2.8784e-05
8:4438279 T G 0.276610 -8.6204e-06
8:4438820 T C 0.129669 5.6086e-06
8:4439763 G A 0.771365 -1.2040e-06
8:4444484 C G 0.225344 1.5934e-05
8:4447884 G A 0.759262 -6.3902e-07
8:4448880 C G 0.244321 -1.2706e-05
8:4449204 A C 0.869323 -3.8773e-06
8:4449278 C T 0.043610 5.8155e-06
8:4453655 C T 1.146876 -8.8778e-06
8:4456578 T C 0.050929 -6.1904e-06
8:4458976 C T 1.738605 -6.9046e-06
8:4462281 C A 0.031822 -9.9637e-06
8:4462390 A T 0.771807 4.2718e-07
8:4462550 C G 0.868053 -3.9933e-06
8:4463041 C G 0.410342 1.6485e-05
8:4464167 A G 0.570521 1.3949e-05
8:4464244 C T 0.301557 -3.4067e-05
8:4466042 T C 0.791383 -1.9088e-05
8:4467528 G A 0.276722 7.9991e-06
8:4470921 A C 0.121350 -8.3471e-06
8:4473445 T C 0.124474 8.1200e-06
8:4475053 C T 0.734776 -1.3844e-05
8:4475243 T C 0.079682 1.0031e-05
8:4476082 C T 0.030874 -1.3006e-05
8:4477105 C G 0.068445 -2.4121e-05
8:4477230 C G 0.042392 1.5829e-05
8:4477941 T C 0.097334 -2.0347e-05
8:4478966 G T 0.164596 -1.2444e-06
8:4480667 G A 0.202058 3.2504e-06
8:4481250 T C 0.980050 3.7449e-06
8:4481561 C G 0.784982 -2.1713e-05
8:4481594 T C 0.565564 1.5846e-05
8:4481712 G A 0.152196 -1.3042e-05
8:4482902 A C 0.068860 8.7461e-06
8:4483059 G T 0.490690 1.9899e-05
8:4483141 G A 0.624299 2.0024e-05
8:4486892 G A 0.349152 -2.6236e-05
8:4489552 C T 0.236604 -8.3611e-06
8:4492162 T G 1.456355 1.7194e-05
8:4493979 G A 0.534792 -2.9144e-07
8:4494905 C T 0.128044 7.2616e-06
8:4496260 C T 0.163011 -6.4567e-06
8:4496324 C T 0.114768 -2.7231e-05
8:4497184 C G 0.145339 -2.5658e-05
8:4499524 G A 0.039292 2.4718e-06
8:4503347 T C 1.229491 -6.7166e-06
8:4504740 A G 0.101080 -2.1306e-05
8:4505914 T C 0.408475 -1.0900e-05
8:4508355 C A 0.078080 2.0156e-05
8:4509061 C G 1.189384 6.4210e-06
8:4513688 C G 1.137149 1.3255e-05
8:4514682 G A 0.029157 -1.3366e-05
8:4514968 A C 0.077649 9.6770e-06
8:4525623 C T 1.311206 -7.5450e-06
8:4531224 T C 0.225289 -7.7177e-06
8:4531835 A G 0.090986 2.7690e-06
8:4532824 C G 0.151302 -4.7923e-05
8:4540939 G T 0.025536 1.5338e-05
8:4541036 A G 1.286037 -3.8814e-06
8:4542755 C G 0.232170 -2.0573e-05
8:4550583 A C 1.014708 -1.2014e-05
8:4553314 A C 0.092601 1.9423e-06
8:4556597 C G 0.043215 -3.1070e-05
8:4560547 C T 0.103446 -5.1910e-05
8:4564303 A C 1.765310 -3.0112e-05
8:4564973 G T 1.768751 -2.6913e-05
8:4565946 C T 0.851547 1.2972e-05
8:4575207 T C 0.185950 -7.9852e-06
8:4577095 T C 0.025067 -3.9008e-06
8:4578278 C T 0.062380 -2.2228e-06
8:4579671 G A 0.090238 -5.0640e-06
8:4579934 G C 0.433651 3.3900e-06
8:4580563 G A 1.666630 -2.6588e-05
8:4583435 A G 0.059412 9.0905e-06
8:4588681 T C 0.042297 -9.1179e-06
8:4588937 T C 0.798877 -4.2572e-05
8:4589226 G A 0.075432 -3.0535e-05
8:4590695 A C 0.028317 -1.6258e-05
8:4590982 G T 0.083809 2.6630e-06
8:4596988 C T 0.243047 8.4033e-06
8:4597732 A G 0.053398 -1.5366e-05
8:4597842 C T 0.039401 -4.0366e-06
8:4605319 T C 0.712256 -3.3837e-05
8:4606409 T C 0.265530 -2.5203e-06
8:4607411 T C 0.023302 -2.3906e-06
8:4610294 C T 0.029755 -2.1364e-05
8:4610813 A G 0.045398 2.4252e-07
8:4613200 C T 0.186188 -9.9975e-06
8:4613862 G A 0.042345 -3.2520e-06
8:4614345 T G 1.484332 -4.5152e-05
8:4615099 A G 0.091700 1.3231e-05
8:4618380 G A 1.556670 -6.2304e-05
8:4619724 G T 0.282974 -2.6267e-06
8:4625925 C A 0.842405 -4.4956e-06
8:4626253 A G 0.023833 -1.3898e-05
8:4633314 C T 1.947510 -2.0531e-05
8:4636519 G A 0.156708 -4.1689e-05
8:4637129 A G 0.034923 -1.6756e-06
8:4637474 A C 0.066259 1.6970e-05
8:4640437 C T 0.261389 7.0145e-06
8:4646677 C G 0.617177 2.5025e-05
8:4646829 A C 1.962102 2.0296e-07
8:4649142 A G 1.962306 4.3094e-06
8:4650270 T C 0.113323 -2.7927e-05
8:4652298 A G 0.107516 6.2384e-06
8:4656695 C A 0.805510 -4.9829e-05
8:4658435 T C 0.343283 2.7473e-05
8:4660974 A G 0.546715 -5.9027e-05
8:4664285 G T 0.029524 -1.8925e-05
8:4667979 C A 0.045605 -1.3715e-05
8:4672939 A C 0.680213 -1.6459e-05
8:4675548 T C 0.107462 -2.1730e-05
8:4675997 C A 0.031418 -2.5905e-05
8:4678344 C T 0.031139 -2.7248e-05
8:4678817 A G 0.058960 6.5626e-06
8:4681353 A G 0.027977 2.2053e-05
8:4682988 C T 0.546617 3.6433e-06
8:4683557 G T 0.073208 1.0069e-05
8:4684224 A G 0.058416 3.4521e-06
8:4685973 C A 0.079382 -7.8306e-06
8:4687584 A G 0.025094 -2.0484e-05
8:4688296 A C 0.214491 -4.5374e-07
8:4690482 A G 1.799404 4.5474e-05
8:4693558 G T 0.028093 3.6596e-05
8:4696729 A C 0.857462 -2.6400e-06
8:4697140 T C 1.001584 -1.4656e-05
8:4700475 A G 0.058593 -1.9288e-05
8:4701095 G C 0.316809 7.8944e-06
8:4701168 T A 0.030643 -9.0082e-06
8:4702233 C T 1.205774 6.3150e-06
8:4703008 G A 0.093074 1.1858e-05
8:4704541 G A 0.222440 1.8325e-05
8:4708348 A G 0.613195 8.5061e-06
8:4709256 C G 0.024163 -3.4426e-06
8:4720083 A G 1.839273 1.7869e-05
8:4722298 A G 1.904995 2.5009e-05
8:4723047 C A 0.986567 2.3955e-05
8:4728283 G A 0.053367 3.9331e-06
8:4728317 G A 0.042964 -1.2699e-05
8:4729259 C T 1.961932 3.1528e-05
8:4733310 C T 0.037157 -6.6399e-06
8:4734764 A G 0.631452 4.0168e-05
8:4741820 A G 0.457463 1.1016e-05
8:4745674 G T 0.770556 2.5446e-05
8:4746731 G A 0.091074 -3.6866e-05
8:4746760 T A 0.874156 -3.0492e-05
8:4747363 A G 0.055495 1.2232e-05
8:4747692 G A 0.059235 2.5101e-06
8:4748557 C T 1.943614 5.9533e-06
8:4749981 A G 1.656162 8.9539e-06
8:4751072 G A 1.751051 1.3663e-05
8:4754838 A G 0.060612 -1.0582e-05
8:4755088 C T 0.852964 2.6088e-05
8:4755764 A G 0.055281 7.1546e-06
8:4756127 G A 0.050749 -1.7946e-05
8:4756609 A G 0.525806 -1.9113e-05
8:4757323 C T 0.722738 4.9942e-05
8:4758084 A C 0.129139 4.9165e-06
8:4758198 C A 1.725495 7.5780e-07
8:4758633 A G 0.077332 1.6912e-05
8:4761250 C A 0.383163 1.2498e-07
8:4761302 C T 0.138437 2.9734e-05
8:4761765 C T 1.714425 -1.0069e-08
8:4762478 C T 0.021276 1.2746e-05
8:4762765 G A 1.159176 -5.0205e-05
8:4764897 C T 0.132182 3.1652e-06
8:4766647 T G 0.047105 -4.4010e-06
8:4767236 C T 1.659477 -1.9474e-05
8:4767291 A C 0.478783 -1.3791e-05
8:4772305 T C 0.106873 -5.7646e-06
8:4773541 T C 0.026920 -6.0185e-06
8:4776149 C T 0.943866 -2.0053e-05
8:4780069 A T 0.088905 -1.3568e-05
8:4780284 G A 1.977497 -1.5255e-05
8:4782658 A C 0.791309 -1.8544e-05
8:4785023 T C 0.105598 -3.5007e-06
8:4787526 G A 0.055988 1.9601e-06
8:4787929 A G 0.051188 3.1755e-06
8:4793214 C T 0.052282 8.4420e-06
8:4796848 A G 0.544397 -2.1135e-05
8:4797136 A G 0.399707 6.1869e-05
8:4798371 G A 1.066820 1.3070e-05
8:4801072 T C 1.103681 1.7286e-05
8:4802487 T C 0.626094 -2.0496e-05
8:4805179 C T 0.040954 3.9352e-06
8:4811010 C A 1.659300 -3.2305e-06
8:4813899 G A 0.120833 2.1444e-06
8:4818557 C T 0.505832 3.3025e-05
8:4820098 A G 0.059273 4.9715e-06
8:4822461 T C 0.055094 4.2522e-05
8:4824160 T C 1.109022 -1.0971e-05
8:4830305 A G 0.263598 3.4041e-05
8:4831095 T G 0.065708 -3.4450e-05
8:4834787 A G 0.746519 -1.6440e-05
8:4843118 G C 1.947803 -1.5014e-05
8:4848241 A G 0.041838 -1.6085e-05
8:4852925 C T 0.573618 -3.5294e-05
8:4853605 G A 0.086967 -5.6719e-07
8:4854938 A G 0.059337 7.9991e-06
8:4857054 G A 0.041818 -2.5473e-06
8:4858512 G A 0.499295 5.4840e-05
8:4859243 C A 0.254548 -1.2678e-05
8:4863742 A G 0.498693 -2.8584e-05
8:4866277 C T 0.325142 3.3688e-06
8:4869155 A G 0.545906 3.4846e-05
8:4871911 T C 0.032992 2.0927e-05
8:4873037 A C 0.045585 4.2866e-06
8:4873564 G A 0.074813 -2.1811e-05
8:4881637 T C 1.242339 1.4963e-05
8:4884403 C T 0.378186 3.5534e-05
8:4884963 A G 0.637232 -1.9647e-05
8:4885515 C G 0.116461 -1.4321e-05
8:4885936 T G 0.054033 -2.8784e-05
8:4888099 A G 1.252828 -1.5753e-06
8:4889651 G A 0.303200 7.2737e-05
8:4889809 G A 0.291616 6.0471e-07
8:4890148 A G 0.091880 -1.2223e-05
8:4890327 A G 0.020331 -4.3752e-06
8:4892834 C T 0.445084 -3.7004e-05
8:4893124 G C 0.112575 -1.1896e-06
8:4899401 A G 0.195731 -2.7251e-05
8:4900208 A C 0.070121 -2.1013e-05
8:4901877 A C 0.035178 3.4626e-05
8:4906280 A G 1.302428 -2.7330e-05
8:4908527 T C 0.168516 6.1541e-06
8:4909163 C T 0.182026 3.1239e-06
8:4910674 G A 0.082011 1.7712e-05
8:4912561 G A 0.186433 1.0968e-05
8:4912980 T C 0.051562 -1.7870e-06
8:4913573 T G 1.862739 7.6204e-06
8:4913711 A G 0.325186 -4.5266e-06
8:4918383 C G 0.257047 2.8856e-06
8:4919451 G C 0.023945 1.5965e-05
8:4920375 T C 1.270197 -3.2423e-05
8:4923641 G A 0.125702 -9.8878e-07
8:4923929 C T 0.410539 1.3420e-05
8:4926465 T C 1.114928 -3.3602e-06
8:4931765 C T 0.213873 4.1363e-06
8:4933608 T G 0.524664 -2.5652e-05
8:4937165 A C 0.300891 3.7891e-05
8:4940505 G A 0.066004 1.5022e-05
8:4941101 G T 0.216613 4.1402e-06
8:4955782 C A 1.978238 1.2948e-05
8:4961584 T G 1.621175 3.5230e-05
8:4969912 C T 0.047975 1.2353e-05
8:4970045 G A 0.025036 -2.2001e-05
8:4979920 G A 0.061003 -2.5705e-06
8:4983698 G A 0.027964 7.3762e-06
8:4987302 G A 0.388097 4.3782e-05
8:4990328 G A 0.062744 -1.7968e-05
8:4990641 C T 0.459404 -1.9663e-05
8:4998143 A G 0.819367 1.0796e-05
8:5001700 C G 0.049580 1.4207e-05
8:5003063 G C 0.038561 1.8164e-05
8:5023306 A G 0.956540 3.4556e-05
8:5024826 T C 0.173136 2.1149e-05
8:5026080 C T 0.605627 -1.3212e-05
8:5026591 T C 0.042379 4.4851e-06
8:5031463 C T 0.617700 -6.8271e-06
8:5032083 A G 0.083761 1.6188e-05
8:5041540 C T 0.110256 -5.1012e-06
8:5053822 G A 0.110212 -6.5501e-06
8:5054232 C T 0.053374 1.2252e-05
8:5057713 A G 1.161383 6.6240e-06
8:5058220 C G 0.695961 -4.8630e-05
8:5058271 A C 1.179711 -1.1256e-05
8:5060371 G C 0.161012 7.7038e-06
8:5065475 A G 0.039581 -2.1346e-05
8:5066724 G A 0.364849 9.1620e-06
8:5069592 C A 0.059844 1.3999e-05
8:5072315 G A 0.110919 3.8674e-05
8:5072527 A C 0.276062 -2.4790e-05
8:5074872 T C 0.243781 -1.3832e-06
8:5077252 C T 1.392826 1.0737e-05
8:5079323 G C 0.115094 -3.0601e-05
8:5083403 T C 0.078760 1.2797e-05
8:5084889 C T 0.111235 1.0808e-06
8:5095877 A C 1.116954 -1.3675e-05
8:5098746 G A 0.348516 -5.4655e-05
8:5102413 G T 0.131923 7.2190e-06
8:5107995 C G 0.049484 1.3300e-05
8:5119613 A G 1.501328 -9.0931e-05
8:5121283 G A 0.145349 2.1761e-05
8:5123545 A G 0.373284 5.7197e-05
8:5129297 G A 0.045289 1.0520e-05
8:5135793 A G 1.761254 -1.6090e-05
8:5137748 G A 1.395032 -1.2977e-05
8:5140032 T C 0.048753 -2.1747e-05
8:5141326 G A 0.796085 -1.0064e-04
8:5142043 A G 0.038836 1.5334e-05
8:5145413 A G 0.358712 5.6732e-05
8:5145470 A G 0.047254 1.5045e-05
8:5146665 T G 1.424532 1.0091e-06
8:5147734 T G 0.109920 -6.8882e-06
8:5152655 G A 0.191668 -9.1791e-06
8:5152676 A C 1.879619 -2.4530e-06
8:5153571 A C 0.030316 8.3307e-06
8:5153746 T C 0.327532 7.8264e-07
8:5157363 C T 1.928835 -8.7818e-06
8:5158593 A G 0.034644 1.0050e-05
8:5160626 T C 1.788354 -5.2540e-06
8:5160664 G A 0.051269 6.6749e-06
8:5163902 A G 0.137734 -5.3369e-06
8:5165806 T C 1.214998 7.0337e-06
8:5170255 A G 0.093556 3.1606e-05
8:5173846 T G 0.060204 -1.3406e-06
8:5175676 C G 0.035549 6.0556e-06
8:5178177 C T 0.097286 8.8225e-06
8:5178896 C T 0.120979 1.8837e-05
8:5181443 A G 0.927856 -2.4410e-06
8:5181673 C T 0.147444 3.8318e-05
8:5183046 A C 0.070397 -1.2790e-05
8:5188844 T C 0.754764 1.9194e-05
8:5192545 C T 0.037031 -5.4547e-06
8:5195971 A C 0.071974 -6.3418e-06
8:5196001 T C 0.044320 1.6255e-05
8:5199307 T C 0.440637 -1.6805e-05
8:5201171 C T 0.130349 3.0537e-05
8:5211287 G T 0.075160 -9.7322e-06
8:5212030 G A 0.571425 1.0272e-05
8:5215461 G C 0.385115 1.2401e-05
8:5218198 T C 0.194837 -6.4199e-06
8:5220269 C A 1.219867 -6.4366e-06
8:5220475 T G 0.361551 -2.4277e-06
8:5222873 C T 0.056308 6.7225e-07
8:5223831 G A 0.339200 7.7980e-06
8:5227409 C T 0.859982 -6.6161e-06
8:5232102 G T 0.153621 -1.8038e-06
8:5232705 T A 0.033039 -4.1948e-06
8:5235812 T G 0.027875 -1.2985e-05
8:5242752 T C 0.092135 -1.9336e-05
8:5243008 T C 0.067367 -7.7125e-06
8:5243858 T C 0.102032 4.2940e-06
8:5246298 C T 0.141463 -3.7843e-05
8:5247041 C T 0.959049 5.2843e-06
8:5247045 C T 0.173792 1.5220e-05
8:5250314 G A 0.031503 -1.1418e-05
8:5252162 T C 0.251583 3.3811e-05
8:5255714 C A 0.164534 -1.6973e-05
8:5257149 T C 0.043759 -6.2556e-06
8:5257511 G T 0.049971 1.6078e-05
8:5257676 A C 0.036759 3.3003e-06
8:5258617 C T 0.035137 -1.3571e-05
8:5259821 C G 1.796636 3.0028e-06
8:5261153 G A 0.097068 -1.9410e-05
8:5269540 C T 1.092686 -3.1532e-06
8:5269813 G A 0.233102 -1.2888e-07
8:5269874 C G 0.034127 -3.2915e-06
8:5272142 T C 1.956632 7.4001e-06
8:5275851 C T 0.125508 -6.7903e-06
8:5280223 C T 0.083574 -2.5403e-05
8:5280265 T C 1.949448 5.9019e-06
8:5280762 C G 0.131590 -3.6524e-06
8:5281873 T C 1.056597 6.1767e-06
8:5288178 G A 0.102858 -1.5894e-05
8:5299861 T C 0.936219 4.3442e-06
8:5300498 T C 0.404140 -4.7440e-06
8:5307376 G A 1.951777 3.4511e-06
8:5307784 T C 0.046003 -2.4311e-06
8:5308515 C T 0.023928 -2.8140e-05
8:5310204 A G 0.070023 -2.5039e-05
8:5317517 T C 0.179803 -2.5909e-05
8:5329379 G A 0.049542 2.6381e-06
8:5333284 A G 0.051626 9.0062e-06
8:5335872 G A 0.035831 1.6928e-05
8:5336066 G C 0.129254 4.0889e-05
8:5336754 A G 0.911316 1.0772e-05
8:5345766 G A 0.032740 2.9165e-06
8:5348359 C T 0.888353 -1.3686e-05
8:5350762 T C 0.026253 6.6494e-06
8:5364508 T C 0.580057 3.5651e-05
8:5365991 G A 0.131509 -1.7010e-06
8:5368391 G A 0.030391 7.3762e-07
8:5372349 C T 0.075061 3.8675e-06
8:5374721 C G 0.080902 -3.3412e-06
8:5378158 A G 0.919013 -1.2350e-05
8:5380501 G A 0.056828 1.5883e-05
8:5388159 T G 0.590825 2.1743e-05
8:5390576 G T 0.122924 -1.5819e-05
8:5390618 G C 0.144254 1.5420e-05
8:5401490 C T 1.916001 -3.4577e-06
8:5401811 C T 0.238086 -6.7451e-05
8:5402682 G A 0.706524 1.1210e-05
8:5404724 T C 0.090796 -5.0009e-06
8:5407375 A G 0.388624 1.3695e-05
8:5407526 T G 0.148491 -7.1161e-05
8:5408994 C T 0.684367 1.6775e-05
8:5409398 G C 0.180106 -1.9526e-05
8:5411057 C T 0.026740 -1.0582e-05
8:5411305 C T 0.218728 2.6596e-05
8:5411344 G A 0.307568 -9.6238e-06
8:5411381 G T 0.021891 -3.0556e-07
8:5411765 G A 0.097133 1.0978e-05
8:5412126 T C 0.042834 -2.8649e-05
8:5412722 T G 0.045724 -1.6521e-05
8:5413325 C A 0.677880 4.5085e-05
8:5415457 C G 0.308983 3.0882e-05
8:5415858 A G 0.235730 -2.3364e-05
8:5416150 A G 0.093009 8.9733e-06
8:5419697 A G 1.560950 -1.5360e-05
8:5421233 G A 0.209626 1.8569e-05
8:5422966 C G 0.021235 -7.3641e-06
8:5423618 G C 0.200474 8.9460e-06
8:5427730 G A 1.223569 -2.0033e-05
8:5434935 G A 0.215216 -1.3796e-05
8:5438225 T G 0.937953 -1.4311e-05
8:5443735 A G 0.117777 1.3776e-05
8:5446840 T C 0.105683 -1.0506e-05
8:5453095 C T 0.032295 -8.4749e-07
8:5454376 T C 1.417032 1.1903e-06
8:5455532 C G 0.920607 -2.2639e-05
8:5456893 C T 0.392965 2.6877e-05
8:5459730 T C 0.032009 8.2231e-06
8:5460046 C G 0.104439 1.8089e-05
8:5460669 C T 0.664920 6.4409e-06
8:5460755 A G 1.431437 -9.6953e-06
8:5461753 A G 1.286367 1.7265e-06
8:5464609 C T 1.678295 -1.9196e-05
8:5464846 T C 0.728188 1.7824e-05
8:5464976 G T 0.114013 -2.0254e-05
8:5470024 T C 0.063125 -1.9737e-05
8:5470116 G A 0.257543 -6.5631e-07
8:5471647 A C 0.024948 -6.9130e-06
8:5472282 C T 0.082174 2.0100e-05
8:5473197 A C 0.049093 6.9341e-06
8:5474284 G A 0.036800 4.5826e-06
8:5474968 G A 0.056655 1.0391e-05
8:5476648 T A 0.195177 1.7098e-06
8:5477158 T C 1.399979 -3.8042e-05
8:5479238 T C 0.203112 1.4903e-05
8:5483259 C T 0.173527 -1.2652e-05
8:5485006 G A 0.385506 -1.0177e-05
8:5485890 C A 0.173490 -1.6472e-05
8:5490250 G C 0.027617 -2.8873e-07
8:5491412 T C 1.442827 4.7581e-07
8:5492579 A C 0.663149 5.4794e-06
8:5495670 A G 0.550516 -1.1544e-05
8:5495902 C A 1.098211 -1.7880e-05
8:5498446 A G 0.998225 4.2928e-06
8:5498996 C A 1.974852 -1.1136e-05
8:5500142 A G 1.664563 -5.2588e-05
8:5501580 C T 0.044371 -4.6223e-06
8:5502183 G A 0.053452 1.5362e-05
8:5502379 C T 0.179320 3.5403e-05
8:5507168 T G 0.260702 3.1192e-05
8:5510544 A G 0.071002 5.4786e-06
8:5512073 C T 1.729364 3.3322e-07
8:5514388 T C 0.028769 2.7534e-05
8:5514536 A G 0.055013 4.6533e-06
8:5515663 T C 0.898209 -3.8360e-05
8:5518203 G T 0.214886 4.4325e-05
8:5524746 G A 0.286765 -1.7356e-05
8:5529436 T G 0.070791 -1.2642e-05
8:5532124 G T 0.119048 1.2299e-05
8:5532738 G A 0.125627 1.0236e-05
8:5535185 A G 0.093363 3.3016e-05
8:5535247 A C 0.030847 2.0151e-05
8:5537402 T C 0.045153 1.0890e-05
8:5537409 G C 0.048213 2.3304e-05
8:5538949 A G 0.122203 1.3209e-05
8:5539839 G T 1.803181 -3.3742e-06
8:5544173 G A 0.332275 -8.1578e-06
8:5547910 A G 0.143993 2.5931e-05
8:5551845 A G 0.472813 -1.8860e-05
8:5553031 T C 0.138414 2.4160e-05
8:5556979 G A 1.455710 -1.5973e-05
8:5563822 T G 0.146589 1.4464e-06
8:5567777 A G 1.954850 -2.4368e-05
8:5567917 G C 0.840521 -2.3390e-05
8:5568469 G A 1.858258 -2.0549e-06
8:5569460 A G 0.539783 -1.2314e-05
8:5570917 C G 0.138220 -9.0329e-06
8:5571530 T C 0.105339 5.7004e-06
8:5571692 G C 0.219805 -4.0302e-06
8:5572678 G C 0.047037 1.1699e-05
8:5573461 G T 0.639755 -7.1936e-06
8:5573697 G A 0.517259 -1.9021e-05
8:5574358 G A 0.645681 -8.7200e-06
8:5574821 G A 0.063835 3.9139e-05
8:5575329 A G 0.327029 7.4012e-06
8:5576038 C T 0.710587 2.4381e-05
8:5576451 T C 1.436656 -7.6501e-06
8:5576455 C A 0.185855 -3.1400e-06
8:5579835 G A 0.295904 9.3800e-06
8:5584500 G A 1.046703 1.4840e-05
8:5585682 A G 0.053979 8.7100e-06
8:5586970 T C 0.170885 3.4935e-06
8:5586998 G C 0.189900 1.0731e-05
8:5590179 C G 0.155589 3.4322e-06
8:5590823 A G 0.102505 7.2158e-06
8:5591217 G A 0.258441 -3.9896e-06
8:5591469 G A 0.626173 2.6272e-05
8:5592325 C A 0.020729 -1.1746e-05
8:5594118 A G 0.067204 -3.3024e-06
8:5606643 A G 0.975535 -4.3184e-07
8:5609035 T C 0.063886 2.1781e-05
8:5615787 T C 0.390592 1.0886e-06
8:5620484 T C 0.063835 3.2037e-06
8:5631433 A G 0.049960 -3.2057e-07
8:5634182 G A 0.843673 2.9420e-05
8:5638363 A G 0.070247 4.3825e-06
8:5640658 C G 0.202480 4.8026e-05
8:5643668 T C 0.461703 -2.2846e-05
8:5646175 G T 0.025682 2.9735e-05
8:5652021 T C 0.447644 -1.8963e-05
8:5658191 T C 0.100750 1.8354e-05
8:5677950 T C 0.130414 1.2065e-05
8:5679800 C T 0.029640 -2.4211e-05
8:5680633 T C 1.476387 -2.5649e-06
8:5684287 T C 0.572336 1.6337e-05
8:5684876 A G 0.044680 -1.6461e-05
8:5691849 T C 1.230188 -1.3797e-05
8:5692108 C G 0.216871 1.4976e-06
8:5700210 G A 0.344382 3.0515e-05
8:5701562 C T 1.833490 -1.2113e-05
8:5709700 T C 0.037476 7.5514e-07
8:5715867 G A 0.594969 1.0958e-05
8:5718148 T C 0.089286 1.0629e-07
8:5721217 T G 0.085740 1.5905e-05
8:5721900 G C 0.026060 -1.7161e-05
8:5723748 A C 0.077411 -1.3999e-05
8:5729910 A G 0.210058 1.0597e-05
8:5732244 A C 0.026311 -1.1701e-05
8:5743234 C T 0.490135 -2.0359e-05
8:5746160 G A 0.521900 2.0955e-05
8:5755186 A G 0.202541 6.9095e-06
8:5755891 G A 0.144707 -1.0772e-05
8:5759113 T C 0.025199 2.3795e-05
8:5765855 T C 0.074541 1.6732e-05
8:5768423 A G 0.886354 -2.1609e-05
8:5770839 A G 0.206403 6.8405e-06
8:5773243 C T 0.743024 1.2751e-06
8:5773722 C T 0.390480 -2.5813e-05
8:5780691 G C 0.383316 -3.8224e-06
8:5781458 C G 0.379179 1.2106e-05
8:5782057 T G 0.526106 -1.5870e-05
8:5792127 A G 1.696154 -3.3635e-06
8:5792337 T C 0.182237 3.6558e-05
8:5793059 C A 0.851288 -1.8957e-05
8:5793709 A G 0.056352 8.9882e-06
8:5798005 A G 0.152547 -4.6355e-05
8:5799934 C G 0.123689 -1.0821e-05
8:5803466 C G 0.080052 1.0005e-05
8:5816158 G A 1.578558 3.6958e-05
8:5818244 A G 0.037323 8.3535e-06
8:5820217 C G 0.049566 -2.4972e-05
8:5821708 T C 0.478644 -2.2203e-05
8:5824114 C T 0.097585 7.2644e-06
8:5825823 C A 0.739900 1.9489e-05
8:5827132 A G 1.449392 6.9231e-06
8:5828049 G A 1.379206 2.7976e-06
8:5828147 A G 0.156276 -3.0311e-05
8:5831259 G A 0.052381 -7.4579e-06
8:5833307 G C 0.082755 9.7840e-07
8:5837737 T C 0.456936 -2.2863e-05
8:5847543 A G 0.031241 1.0362e-05
8:5852840 G A 0.687342 -1.6932e-07
8:5855666 C A 0.148049 4.2178e-06
8:5868955 C A 0.390582 -6.1536e-06
8:5870378 G A 0.105717 1.4873e-05
8:5876820 C T 0.179810 -4.1339e-05
8:5879171 A G 0.044062 -1.5722e-05
8:5886134 G A 0.910775 1.3042e-05
8:5890807 T C 0.061061 -4.0160e-06
8:5892604 G A 1.258353 -3.7328e-05
8:5899679 G A 1.084027 -1.8586e-05
8:5900652 G A 0.036388 -2.0484e-05
8:5909733 C T 0.094464 3.0984e-06
8:5912133 G A 0.775013 1.2752e-05
8:5912895 A C 0.434045 2.0045e-05
8:5914078 A G 0.393478 -8.9052e-06
8:5915072 A G 0.062468 6.1256e-06
8:5915996 A G 0.071678 1.3087e-05
8:5923975 T C 1.807108 8.6982e-06
8:5925460 G C 0.032995 2.9746e-05
8:5929378 G A 0.491009 -2.5410e-05
8:5931095 A C 0.221628 -3.6449e-05
8:5941015 C A 0.039394 -7.4098e-06
8:5941111 C T 0.154253 8.9468e-06
8:5942511 G T 0.055009 1.0202e-05
8:5942699 C A 0.311369 -4.4989e-05
8:5943185 G T 0.097208 -6.5672e-06
8:5950645 C T 0.761577 3.6646e-05
8:5954166 C T 0.625778 -1.3895e-05
8:5954869 T G 0.025516 7.0588e-07
8:5955187 G C 0.055053 -5.0502e-06
8:5957197 A G 0.062482 -2.2899e-05
8:5957909 T C 0.378808 -2.7244e-05
8:5959744 A G 1.249996 -1.3888e-05
8:5963717 T C 0.741590 1.2700e-05
8:5965236 C T 0.138862 -1.7389e-05
8:5966777 G A 0.061513 -2.0897e-05
8:5973393 C T 1.094182 -1.7976e-05
8:5978248 T G 0.026005 1.5066e-05
8:5981686 G A 0.275763 -1.5839e-05
8:5981815 G T 0.029425 -1.1733e-05
8:5981840 A G 0.045041 1.0874e-05
8:5981856 C A 0.142833 1.6850e-06
8:5982425 C T 0.094777 1.0237e-06
8:5983673 T G 0.736854 1.5609e-05
8:5987147 C G 0.027974 9.5722e-06
8:5989955 T C 0.147352 2.0916e-06
8:5991569 T C 0.049559 -3.5092e-05
8:5994221 T C 0.232833 3.3271e-05
8:5994598 T C 0.947021 2.7140e-05
8:5994657 A G 0.784512 -6.1635e-06
8:5995553 A G 0.022738 -7.1606e-06
8:5995830 A C 0.074895 1.6504e-06
8:5996338 G T 0.103072 -8.1004e-06
8:5998997 A G 0.107451 -2.8237e-05
8:6001610 A C 0.117522 -2.0747e-05
8:6005110 A G 0.170511 5.6675e-06
8:6005877 G A 1.265968 1.3404e-06
8:6007725 C T 0.058195 2.4867e-05
8:6008905 A G 0.047054 3.8166e-06
8:6009712 A G 0.878368 1.0309e-05
8:6013345 A G 0.914253 5.5865e-06
8:6013528 A G 0.027049 1.9513e-05
8:6016650 A G 0.554817 6.8505e-06
8:6016662 C A 0.054656 9.8077e-06
8:6017281 C T 0.060190 3.0276e-07
8:6020919 T G 1.901562 2.1667e-05
8:6021203 A C 0.366365 1.7461e-05
8:6021761 G C 0.058089 4.4979e-06
8:6022262 A G 0.429520 -2.2804e-05
8:6022603 C G 0.157106 9.9543e-06
8:6024573 T C 0.053551 -6.3891e-06
8:6025267 A C 1.467214 6.9519e-06
8:6025382 T C 0.103072 -1.6283e-05
8:6025992 G A 0.579034 1.2563e-05
8:6030751 C A 0.432882 2.2035e-05
8:6031012 T C 0.171521 1.3698e-05
8:6032988 T C 0.106737 -1.2994e-05
8:6033545 A G 1.413962 -8.6383e-06
8:6033782 C G 1.094056 1.5143e-05
8:6034460 G A 1.360130 -2.0416e-05
8:6036613 C G 0.118392 8.4858e-07
8:6039730 A C 1.182312 -2.0060e-05
8:6045347 A G 1.194055 -2.0770e-05
8:6047831 C G 0.563609 1.3358e-05
8:6055918 C G 0.093859 -2.8534e-05
8:6059955 C T 0.632132 -3.7709e-05
8:6060340 A G 0.067881 1.7453e-05
8:6061595 A G 0.207770 -1.9869e-05
8:6064071 C T 1.059456 3.3205e-06
8:6064250 G A 1.465898 -1.1144e-06
8:6065210 A C 0.427076 8.0826e-06
8:6067006 A C 0.339935 -3.1117e-06
8:6068759 C T 0.046962 1.6035e-05
8:6069903 G A 0.053976 -1.8686e-05
8:6070313 G T 0.184049 -1.4409e-05
8:6070570 T C 0.053554 2.8634e-06
8:6071826 G A 0.160614 1.9358e-05
8:6073793 T C 0.414612 1.3310e-06
8:6079206 C T 0.262422 -1.4370e-05
8:6080742 A C 1.170049 -2.1169e-06
8:6080750 T G 0.044164 -8.1898e-06
8:6083946 G T 0.051358 9.4218e-07
8:6084737 A G 0.075595 5.2418e-06
8:6085086 C A 0.404232 -1.8279e-05
8:6087569 A G 0.088181 -2.0436e-05
8:6093364 T C 0.303519 -1.5717e-05
8:6096293 G T 0.059850 4.1390e-06
8:6096917 C T 0.183339 3.9524e-06
8:6097631 C T 0.041267 1.2651e-05
8:6097667 A G 0.024822 2.3873e-05
8:6106751 G A 1.279367 -1.1129e-05
8:6106775 T G 0.057175 6.2984e-06
8:6108034 T C 0.112874 -6.7260e-07
8:6109195 A G 0.072137 1.2852e-05
8:6112044 C T 0.090258 -1.2970e-05
8:6112323 T G 0.065943 -2.7125e-05
8:6112601 G A 0.046370 1.3570e-05
8:6114270 A G 0.049746 -9.6208e-06
8:6116071 T C 0.194422 -1.3308e-06
8:6117123 G T 0.130502 -5.2250e-06
8:6118894 T C 0.044092 -1.7127e-05
8:6119852 A G 0.095212 -9.8812e-06
8:6120190 C G 0.202714 -9.6950e-06
8:6123058 A G 0.116386 -2.2563e-05
8:6123393 G A 0.621056 2.5470e-05
8:6125917 G A 0.097918 -1.6077e-06
8:6128005 T G 0.255116 -1.8733e-05
8:6128474 A G 0.791146 1.8580e-05
8:6132069 C A 0.108611 -1.6838e-05
8:6135638 A G 0.434939 -7.6525e-07
8:6136391 A G 0.156130 -3.7250e-06
8:6138112 C T 0.030292 -7.5869e-06
8:6141995 C T 0.156089 -7.7495e-06
8:6142106 C T 0.505832 6.5331e-06
8:6142147 A C 0.818082 1.0745e-05
8:6142331 C T 0.665141 1.5555e-07
8:6143107 A G 1.855212 -2.5857e-06
8:6144324 G C 1.027896 2.5104e-06
8:6144493 T C 0.047485 4.2609e-05
8:6146953 T C 0.133950 -2.5558e-05
8:6147908 C T 0.525517 -4.0343e-06
8:6150680 A C 0.109080 3.1465e-06
8:6150756 A C 0.253603 -6.1316e-06
8:6155502 C G 0.393557 1.5911e-05
8:6155811 T C 0.033532 -6.9376e-06
8:6159723 A C 1.077972 6.4141e-06
8:6160974 G A 0.527860 -1.0890e-06
8:6161773 T C 0.209854 2.6843e-06
8:6163639 C T 0.179562 8.0878e-06
8:6165580 C T 0.076040 1.9083e-05
8:6169780 T C 0.158619 -1.3174e-05
8:6171324 C A 0.281084 1.2980e-05
8:6173680 G C 0.673345 -1.8255e-05
8:6173931 G A 0.422163 6.2655e-05
8:6174887 G C 0.523712 3.9384e-05
8:6176137 T C 1.125532 3.2145e-07
8:6177356 G T 0.810270 1.0891e-05
8:6177853 G A 0.276953 1.1915e-05
8:6179155 T C 0.532803 -2.2968e-06
8:6180074 A C 0.232589 -7.8609e-06
8:6182365 C G 0.258057 -9.9956e-06
8:6185452 A G 0.050209 -1.4883e-05
8:6185554 A C 0.068969 -3.1609e-05
8:6187306 T C 0.278962 1.5784e-05
8:6188472 A G 0.138900 2.3306e-05
8:6189230 T C 0.320120 -2.9608e-05
8:6191957 C A 0.067595 -2.2046e-05
8:6193712 T G 0.240888 -5.0074e-06
8:6196671 G A 0.673440 1.1599e-05
8:6197203 G A 0.991018 -1.2492e-05
8:6198200 T G 0.034770 -1.0631e-05
8:6198440 A G 0.309894 -3.0744e-05
8:6201436 C T 0.174363 2.7699e-06
8:6204305 G A 1.317030 6.1378e-07
8:6204385 C T 0.252036 -5.4328e-05
8:6204649 G A 0.046289 8.3850e-06
8:6205055 T A 1.237345 3.9285e-06
8:6205483 T C 0.058270 -1.9367e-05
8:6206686 G A 0.179035 -2.9944e-06
8:6209349 T C 0.608368 8.0289e-06
8:6211581 A G 0.334512 -1.1817e-05
8:6211908 A G 0.193535 6.4151e-06
8:6214105 G A 0.173275 7.0630e-06
8:6214120 G A 0.193729 8.4441e-06
8:6214774 T G 0.023819 -1.2564e-05
8:6216472 A G 1.872289 1.3730e-05
8:6220034 C T 0.169196 2.2398e-05
8:6221561 C A 1.977830 6.6332e-06
8:6222410 A G 0.039169 7.5545e-06
8:6223125 A G 1.879072 1.2635e-05
8:6224113 T G 1.976371 9.5541e-06
8:6232009 T C 0.746560 2.2726e-05
8:6237119 T C 0.052990 4.7877e-06
8:6237210 A C 0.110266 -6.4778e-06
8:6237366 A G 0.030007 -1.0923e-05
8:6237957 C T 0.084900 -1.6048e-05
8:6238246 C T 0.101254 3.1952e-05
8:6245819 A C 0.055189 6.6091e-06
8:6245930 A C 1.806594 1.5042e-05
8:6246555 T G 1.903941 1.6314e-05
8:6249852 G C 0.032285 -2.0660e-06
8:6260859 C T 1.565064 1.9614e-05
8:6263083 T G 1.538698 1.4214e-06
8:6264879 G T 1.737527 -7.4065e-06
8:6264996 T C 0.256302 1.4186e-05
8:6269442 G T 0.655377 3.4815e-05
8:6275529 A G 0.412344 2.2224e-05
8:6281728 T A 0.056406 3.9655e-06
8:6284002 G A 0.022670 -3.5782e-06
8:6287650 G C 0.024812 -1.0109e-05
8:6290865 G A 0.045901 3.4277e-06
8:6295250 A G 0.040495 -6.9037e-06
8:6296550 T G 1.970904 5.7134e-06
8:6301160 A G 0.149545 -3.2301e-05
8:6302106 A C 0.019977 1.1333e-05
8:6302154 T G 0.300850 7.5016e-06
8:6302183 C G 1.638786 -1.2086e-05
8:6307511 A G 0.023591 6.8164e-06
8:6311456 T C 0.695845 7.4095e-06
8:6321203 T C 1.672886 7.5565e-06
8:6323278 A G 0.301901 -9.5271e-06
8:6323329 C G 0.039462 3.5258e-06
8:6329145 T C 0.033536 1.0704e-05
8:6329239 T C 0.032706 -7.1868e-06
8:6331517 G C 0.370917 -2.1460e-05
8:6331758 A G 1.474306 -8.5408e-06
8:6333058 G C 0.059929 4.4236e-06
8:6337387 G A 0.193786 1.0320e-05
8:6338306 A C 0.299463 -8.7847e-06
8:6340184 T C 0.104786 -1.1391e-05
8:6341019 G A 0.055563 -7.1760e-06
8:6344516 T C 1.455627 -9.0802e-06
8:6347017 T G 0.032686 -5.3238e-06
8:6351056 G A 1.949241 -1.6267e-05
8:6354270 A G 1.077666 -1.3404e-05
8:6354321 T C 0.045952 -7.8359e-06
8:6356937 G A 1.468992 7.2072e-06
8:6358293 C T 0.157017 2.3124e-05
8:6360289 T G 0.071168 -4.3408e-06
8:6363984 A C 0.728983 4.1094e-06
8:6366338 A G 0.245090 -1.0705e-06
8:6366796 T C 0.043667 -1.6864e-05
8:6370183 G T 0.023068 3.2638e-06
8:6370320 G A 0.042195 -1.0661e-05
8:6372975 T C 0.754149 2.2583e-05
8:6379932 C G 0.865030 5.6262e-05
8:6380878 C T 0.130978 1.9911e-05
8:6386204 T C 1.158462 8.5933e-06
8:6386824 C A 0.279278 6.2642e-06
8:6388155 G A 1.441256 1.9219e-05
8:6389280 A G 0.815624 -5.4827e-06
8:6389889 A C 0.628246 2.7980e-05
8:6394876 G T 0.294656 1.7991e-06
8:6395024 A G 0.105180 -1.3190e-05
8:6396182 C A 0.692149 -9.7722e-06
8:6396358 G A 0.356237 -8.5207e-06
8:6396763 T G 0.544108 -1.7641e-05
8:6396870 A G 1.322031 1.2088e-05
8:6398203 A G 0.024652 -5.3834e-06
8:6398694 A G 0.032241 4.4284e-06
8:6398938 T G 1.700887 6.6154e-06
8:6399600 G A 0.326536 -1.0948e-05
8:6400005 A G 1.339360 2.0918e-05
8:6402671 G A 0.055240 -4.7587e-05
8:6402931 A G 0.031598 4.9587e-06
8:6403006 C A 0.917755 -1.5485e-05
8:6404330 A G 0.039778 1.0773e-05
8:6406894 T C 0.045248 2.3841e-05
8:6412551 C T 0.035066 1.5536e-06
8:6412625 T C 0.289780 -4.5518e-06
8:6413640 G A 0.026532 -6.8036e-06
8:6415257 G T 0.287656 3.9556e-05
8:6417374 T C 0.067962 2.0861e-05
8:6417876 A C 0.314623 3.5197e-05
8:6419345 T C 0.029728 7.9719e-07
8:6421853 C T 0.030551 6.1804e-06
8:6421998 A G 1.812983 1.2659e-05
8:6426739 T G 0.034369 9.9029e-06
8:6427144 T G 0.050266 6.2291e-06
8:6430480 T C 0.037316 -1.1458e-05
8:6432581 G C 1.626611 -6.0422e-06
8:6433935 A G 0.703301 2.1493e-06
8:6435402 C T 0.569848 3.3135e-05
8:6435943 T C 0.155984 2.5664e-06
8:6436661 C T 1.525759 -2.1245e-05
8:6436789 T C 0.023948 1.0695e-05
8:6437682 A G 0.213346 -4.2336e-05
8:6438242 T C 0.855681 -4.8998e-07
8:6441516 A G 0.439407 6.6791e-06
8:6443380 G A 0.097986 -6.2761e-06
8:6444020 T C 0.064875 3.3417e-06
8:6445827 T C 1.001686 -4.4941e-05
8:6446938 T C 0.168791 1.3112e-05
8:6449368 G A 0.227628 -3.9213e-05
8:6453831 A G 0.045037 -1.9654e-05
8:6454559 A C 1.140569 7.1679e-06
8:6455279 T C 0.637926 -1.9427e-05
8:6456370 A G 1.911571 8.0519e-06
8:6456430 T G 0.622178 -1.4443e-05
8:6459642 A G 0.262133 1.0615e-05
8:6460877 T C 1.091962 2.5533e-05
8:6462741 G C 0.124882 2.5806e-06
8:6462988 A G 0.106527 -1.2654e-06
8:6465796 C T 0.112242 -8.3801e-06
8:6466121 T C 1.606205 2.0967e-07
8:6467094 A G 0.561688 -1.2475e-05
8:6467986 C T 0.488517 -1.3553e-05
8:6468542 C G 0.629008 1.5103e-05
8:6468852 G A 1.935050 9.7363e-06
8:6469440 A G 1.914069 1.3755e-05
8:6469600 A C 1.105870 -2.6166e-05
8:6471393 A T 0.063447 1.1842e-05
8:6471526 G A 1.156575 -1.3574e-05
8:6471555 C T 1.933530 9.7103e-06
8:6476455 T C 0.157106 4.7992e-06
8:6478310 G C 0.089691 3.1198e-06
8:6479042 T C 0.800254 3.3109e-06
8:6479261 G C 0.075167 1.0710e-05
8:6481011 G T 0.810773 8.6059e-06
8:6482933 A C 0.138376 6.2153e-06
8:6490975 A G 0.692119 7.6151e-06
8:6493929 A G 0.094185 5.1992e-06
8:6494329 C A 0.025193 2.1220e-06
8:6497361 C T 0.054917 1.4840e-05
8:6500380 A G 0.089735 -2.1639e-05
8:6500544 T C 0.612876 6.8438e-06
8:6502359 A T 0.160740 -4.5405e-06
8:6505949 A C 0.167169 6.6983e-07
8:6506118 C T 0.349764 -3.1517e-05
8:6514185 G A 0.125824 -2.4815e-05
8:6514576 C T 0.117117 9.7776e-06
8:6516861 A G 1.307038 -1.9657e-05
8:6519902 T G 0.150160 -1.5584e-05
8:6521680 A G 0.062693 3.6907e-05
8:6523434 C G 0.042821 7.8919e-06
8:6526355 A G 0.027103 2.5589e-06
8:6530446 C T 0.040223 1.3655e-05
8:6534000 A G 1.497068 -1.1894e-05
8:6534313 T C 0.099057 -1.0093e-05
8:6535198 T C 0.047074 2.0454e-05
8:6541450 C T 0.738237 8.0334e-06
8:6546919 G A 0.919213 -6.5448e-06
8:6547025 C T 0.072477 1.6962e-05
8:6550036 A G 0.059721 -1.6330e-05
8:6553393 G A 0.053289 2.2461e-05
8:6554277 G A 0.310349 -1.3947e-05
8:6554615 C T 1.028813 4.4591e-08
8:6556382 A G 0.071831 -1.8656e-05
8:6556685 T C 0.141915 -1.3604e-05
8:6556717 C A 0.073854 -1.7867e-05
8:6557326 A C 0.038959 9.7189e-06
8:6558504 T G 0.045439 1.6799e-06
8:6559480 C A 0.890244 1.7578e-05
8:6563003 A G 0.119283 8.0205e-07
8:6565310 T G 0.269480 5.4483e-07
8:6567821 T G 0.047485 1.7587e-05
8:6568062 G A 0.033971 -8.1419e-06
8:6568915 G A 0.028997 -2.7446e-05
8:6569186 A G 0.031129 1.1056e-05
8:6569927 T C 1.306450 2.8579e-05
8:6571042 T C 0.065032 3.5744e-08
8:6572089 C A 0.058103 -1.4896e-05
8:6574557 C A 0.049229 -1.3878e-05
8:6574830 G A 0.049029 -5.4768e-06
8:6581049 C A 0.078366 -3.0992e-06
8:6581630 G A 0.038231 9.4693e-06
8:6585583 G A 0.124141 -2.3538e-06
8:6591380 A G 0.041066 2.4274e-05
8:6594296 T C 0.028426 6.5756e-07
8:6604403 C T 0.938120 4.3580e-05
8:6605453 C T 0.812581 3.9131e-05
8:6610163 C T 1.488436 8.0855e-06
8:6612219 T C 0.298902 -9.9162e-07
8:6612892 A G 0.028956 1.1136e-05
8:6615608 G C 0.037150 -2.9042e-06
8:6620867 C G 0.096048 9.8947e-06
8:6622035 A G 0.095654 -4.9480e-06
8:6622716 T C 0.096490 5.9503e-06
8:6624535 T C 0.133831 7.0441e-06
8:6628854 T G 0.600990 -1.5423e-05
8:6629096 G T 0.031054 -1.0092e-05
8:6630791 C T 0.034899 4.5832e-05
8:6631197 C T 0.670411 -5.0180e-06
8:6631886 C T 0.575022 -2.4012e-06
8:6633352 T C 0.021201 1.8469e-05
8:6634008 C A 0.021725 3.0804e-05
8:6635267 T C 0.273645 -1.3989e-05
8:6635957 G A 0.103491 -2.5092e-05
8:6639024 C T 0.211918 -1.3500e-05
8:6639400 C T 0.050515 6.8294e-06
8:6640348 A G 0.033515 -1.9150e-06
8:6645793 C G 1.188462 7.4171e-06
8:6645898 G A 0.455787 -8.0234e-06
8:6648014 A C 0.068214 7.0526e-06
8:6649816 G A 0.877470 4.7829e-06
8:6654498 T C 0.136819 -6.7107e-07
8:6656981 C T 0.078441 8.5310e-06
8:6657962 A G 0.038445 -7.4538e-06
8:6660463 G A 1.092377 -1.8959e-05
8:6661688 T C 0.082021 1.3052e-05
8:6663532 C G 0.024625 2.1051e-05
8:6663767 A G 0.032302 -2.9471e-05
8:6664399 T G 0.462821 2.4864e-07
8:6665077 C T 0.800675 -7.2831e-06
8:6665227 A G 0.092975 1.9978e-05
8:6665691 T G 1.111813 -3.1598e-06
8:6665700 G C 0.646344 2.6940e-05
8:6666584 G A 0.666416 1.1834e-05
8:6668483 T C 0.064291 -1.0071e-05
8:6673252 G A 0.064906 1.3266e-05
8:6674458 G A 0.906450 5.6596e-06
8:6677614 A G 0.590481 -3.7403e-08
8:6679796 G C 0.839137 1.0465e-05
8:6680649 T C 0.144989 1.1807e-05
8:6684069 T G 0.082181 8.9804e-06
8:6684137 T C 0.898267 -3.3822e-05
8:6684758 A G 0.022575 5.7851e-06
8:6685685 A C 0.448137 2.6780e-05
8:6686679 C T 0.254082 1.8872e-05
8:6686791 T C 0.528213 -1.5512e-05
8:6688767 C T 0.390585 2.8659e-05
8:6690173 C G 1.074932 7.0846e-06
8:6690276 C T 1.073083 9.0974e-06
8:6690811 A G 0.062601 -5.5787e-06
8:6691319 T C 0.043008 4.1401e-06
8:6691764 G A 0.043045 3.9552e-06
8:6698224 G A 1.067877 1.2796e-05
8:6699341 T C 0.077441 2.3076e-05
8:6700803 T C 0.094988 8.2834e-06
8:6700888 T C 0.957268 7.4565e-06
8:6709593 C G 0.045231 1.5628e-07
8:6712543 T C 0.027685 -2.0600e-06
8:6713695 T C 0.964540 5.7876e-06
8:6714699 G A 1.006623 1.5796e-05
8:6715091 G A 0.933907 2.6332e-05
8:6716312 C T 0.983739 -6.0207e-06
8:6716439 C T 0.025400 -2.9183e-06
8:6719558 A G 0.139787 2.3504e-05
8:6720577 T C 0.349716 9.9115e-06
8:6722082 T C 0.748274 -7.7819e-06
8:6722384 A G 0.027841 -2.4437e-06
8:6722490 T C 0.029177 -5.5409e-06
8:6725036 A G 0.075836 -1.3685e-05
8:6730546 C T 0.618798 -2.3736e-05
8:6730762 A G 1.580632 -4.3143e-06
8:6731529 G C 0.521074 2.7550e-06
8:6734529 G A 0.062275 5.0592e-06
8:6736446 G A 0.078346 -1.4148e-06
8:6737085 A G 0.034780 1.3401e-05
8:6737285 C T 0.364114 1.0944e-05
8:6741127 C T 1.336579 2.0643e-06
8:6742077 T C 0.079906 6.7219e-06
8:6742971 T G 0.031391 7.9403e-06
8:6743029 A G 0.709458 3.4716e-05
8:6743800 T C 0.115227 4.2841e-06
8:6750888 G A 1.940829 9.6896e-06
8:6751692 G A 0.042110 1.4886e-05
8:6752378 C T 0.382140 1.2328e-05
8:6753529 C A 0.044891 1.0553e-05
8:6754461 G A 0.074813 6.4677e-05
8:6754919 G C 0.793328 1.9916e-05
8:6757203 T C 0.195435 1.5446e-05
8:6757714 T C 0.060728 -9.6077e-06
8:6758397 A G 1.181313 -9.4843e-06
8:6758568 A G 0.052255 -1.1450e-05
8:6759060 T C 0.044997 2.3885e-06
8:6760558 G A 0.858040 1.3156e-05
8:6765966 G A 0.721922 4.1911e-06
8:6766150 T C 0.045462 -3.6044e-06
8:6767714 T G 0.056185 -2.9097e-06
8:6770015 G T 0.258363 2.2255e-06
8:6774557 A G 0.694740 -2.5951e-05
8:6775314 A G 0.128374 1.8815e-05
8:6775724 G A 0.270310 3.3118e-06
8:6778406 C G 0.028752 -4.8283e-06
8:6780107 A G 0.559063 1.2643e-05
8:6780586 C T 0.994557 -1.7876e-05
8:6781006 C T 0.030445 1.7679e-08
8:6782536 T G 0.069173 -3.5516e-06
8:6782717 C G 1.390429 -1.2585e-06
8:6783084 T C 0.070087 5.3778e-06
8:6783112 A G 0.051222 -5.3410e-06
8:6784217 G C 1.642787 -5.5105e-06
8:6784674 T C 0.080474 2.2780e-05
8:6786073 C G 0.880676 -9.6690e-06
8:6787075 C T 1.208345 -1.6973e-05
8:6789478 T C 0.415666 -1.1476e-05
8:6789884 A G 0.522216 2.5876e-06
8:6789964 G T 0.112504 8.8124e-06
8:6790113 A G 0.261929 1.6228e-05
8:6792257 A G 1.348291 -3.5283e-05
8:6794366 T G 0.057001 4.5981e-06
8:6794837 T C 0.089198 -3.1517e-06
8:6796611 T C 0.178154 -3.0604e-05
8:6797532 A C 1.602636 -1.4388e-05
8:6799546 C G 0.111320 1.7425e-06
8:6801000 T C 0.329868 -4.8574e-05
8:6805304 C T 0.348213 1.2296e-05
8:6810827 A G 0.111878 4.2187e-06
8:6813423 A G 0.045571 -9.2968e-06
8:6814637 C T 0.131641 -8.1215e-06
8:6815430 C T 0.165435 -1.8788e-05
8:6821508 A C 0.215685 6.0850e-06
8:6822785 G A 0.601412 -3.1409e-06
8:6823568 C T 0.867336 2.0979e-05
8:6824225 C T 0.595622 -1.8374e-06
8:6824352 A C 0.038007 -9.7631e-06
8:6828241 A G 0.617064 -6.3363e-06
8:6828435 A G 0.236713 2.4244e-05
8:6828890 C T 0.039312 -1.8018e-05
8:6878090 G A 0.162753 3.0558e-05
8:6880094 A C 0.244352 3.2396e-06
8:6880963 C T 1.294112 3.8924e-07
8:6883017 G T 0.059524 -1.7613e-05
8:6888134 C T 0.724594 1.4153e-06
8:6890354 T C 0.021840 1.6604e-05
8:6890696 G C 0.057868 1.4691e-05
8:6896146 C G 1.677670 -2.1888e-05
8:6896167 G A 1.672186 -1.9677e-05
8:6896302 A G 0.169600 7.7787e-07
8:6898232 G A 0.996944 3.4766e-06
8:6899158 T C 0.027229 -4.8586e-06
8:6899562 G A 0.080732 1.4109e-05
8:6901339 G C 0.034355 -1.5366e-05
8:6903872 G A 0.188993 2.1918e-05
8:6905133 A C 0.268212 8.3641e-06
8:6906231 A G 0.066827 3.5487e-06
8:6908004 A C 0.092805 1.1448e-05
8:6908183 A G 0.775374 1.5958e-05
8:6909571 A G 0.069768 -8.9746e-06
8:6911408 G A 1.007041 2.1274e-05
8:6918289 G A 0.143462 -8.5381e-07
8:6919748 T G 0.587462 3.9640e-06
8:6920184 T C 0.057780 -9.1163e-06
8:6920226 A C 0.040206 -1.8340e-05
8:6921404 C T 0.445033 1.8423e-06
8:6929178 G A 0.101366 2.8901e-06
8:6932374 T G 0.197387 -5.6914e-06
8:6932485 C T 0.074803 -1.1924e-05
8:6935820 G C 1.911156 -4.1328e-05
8:6943081 A G 1.256615 -2.4423e-05
8:6945641 T C 0.062958 1.1112e-05
8:6949259 A G 0.558914 -2.6333e-06
8:6954845 A G 0.077577 1.1406e-05
8:6964250 T G 0.614603 -2.2732e-05
8:6968329 T C 0.808036 2.5963e-05
8:6968791 C G 0.065501 -7.8222e-06
8:6968926 A G 0.061299 2.4801e-06
8:6985646 T G 0.096273 -1.0847e-05
8:6991050 G A 1.141453 -2.3774e-05
8:6999220 C G 1.090796 -2.8779e-05
8:7003534 T G 0.086107 4.9843e-06
8:7003969 C A 0.348978 2.0550e-05
8:7004173 A G 0.047438 -3.5789e-05
8:7004785 C T 1.161328 -2.2812e-05
8:7243016 T C 0.059731 -1.3090e-05
8:7723357 C T 0.021759 2.6798e-05
8:8094540 C A 0.079444 -1.0861e-05
8:8094763 C T 0.888564 9.8907e-06
8:8103473 G A 0.026005 6.6481e-06
8:8105346 T C 0.042406 1.1877e-05
8:8106406 T G 0.731394 -3.2572e-05
8:8107029 A G 0.031659 -9.5721e-06
8:8107871 G C 0.057124 -7.5871e-06
8:8109255 T G 0.055726 -1.5916e-05
8:8114062 G T 0.348380 6.5149e-06
8:8120477 T C 0.109158 -1.2176e-05
8:8123457 G C 0.488605 1.8686e-06
8:8128857 C T 0.082283 1.6123e-05
8:8136397 T C 0.057165 -6.2666e-06
8:8136656 T G 0.052830 -2.0071e-05
8:8139331 T C 0.793403 -3.0289e-05
8:8145179 A G 0.025165 -2.3412e-06
8:8146226 A G 1.726726 -1.4262e-05
8:8171243 C T 0.044085 9.2059e-06
8:8174227 C G 0.244774 9.3591e-06
8:8174504 T C 0.487674 2.1933e-05
8:8174533 C T 0.518772 4.7895e-06
8:8174989 A G 0.549948 -4.1230e-05
8:8176221 T C 1.076105 -1.8013e-05
8:8176554 T C 0.571228 1.9739e-05
8:8176825 G A 1.129479 -1.6641e-05
8:8177861 A G 0.486950 2.1798e-06
8:8178310 C T 0.061129 -7.1117e-06
8:8185746 C T 0.036698 1.4512e-05
8:8190065 C T 0.277912 1.9412e-05
8:8192960 A G 0.256673 1.4252e-05
8:8193728 T C 0.532705 3.1171e-05
8:8194358 C A 0.354000 2.2175e-06
8:8195947 T G 0.072107 -2.3226e-06
8:8207339 G A 0.333733 6.8803e-06
8:8220362 T G 0.185182 -1.4408e-05
8:8222192 G T 0.260188 2.1368e-05
8:8226627 T G 0.029701 6.3247e-06
8:8228045 A G 0.022310 -1.6403e-05
8:8229573 A C 0.139114 -7.4185e-06
8:8230677 T C 0.307609 2.4761e-05
8:8234219 A G 0.595282 7.0264e-09
8:8234714 T C 0.603778 -5.1383e-06
8:8236958 C T 0.064362 1.3143e-05
8:8237086 G T 0.550720 3.3051e-06
8:8243435 T G 0.180497 1.5989e-05
8:8247323 A C 1.363754 1.0023e-05
8:8248058 A G 0.536747 1.2397e-05
8:8252675 G C 0.131886 -2.8574e-05
8:8258916 C T 1.773827 1.3840e-05
8:8262969 T A 0.034260 -4.6512e-06
8:8264068 T C 0.207345 1.8838e-06
8:8266309 G A 0.693696 1.4360e-05
8:8273955 T C 0.280064 -1.3313e-05
8:8274871 G C 0.660830 -1.2647e-05
8:8277522 G A 0.067796 9.2256e-06
8:8279462 G T 1.101614 2.7442e-06
8:8284399 A C 0.237988 2.6309e-05
8:8284516 G A 0.061309 -2.5495e-05
8:8295259 T C 0.084231 3.0272e-05
8:8296771 G A 0.222787 3.3862e-06
8:8299903 A G 0.058015 2.1858e-05
8:8301274 T C 0.097752 4.0610e-06
8:8301849 T C 1.322310 2.3564e-05
8:8307269 C T 0.023156 -1.4894e-05
8:8309054 A G 0.024040 1.4182e-05
8:8313010 A C 0.689814 3.8171e-05
8:8313256 T C 0.047968 -8.9157e-06
8:8320862 A C 0.056070 -7.4509e-06
8:8320938 T C 0.418559 1.4262e-05
8:8324418 T C 0.029561 7.9368e-06
8:8325605 A C 0.449341 7.4548e-06
8:8347822 A G 1.701856 -3.2871e-05
8:8349023 G A 0.452880 5.3986e-06
8:8349757 T C 1.479334 -4.9406e-07
8:8350222 T G 0.052792 -1.3703e-05
8:8351608 T G 0.118480 -6.8824e-06
8:8356104 C T 0.495854 2.1897e-05
8:8358702 C T 0.068166 -4.2260e-06
8:8358866 A C 1.650610 -2.9439e-05
8:8368555 G A 0.213240 -1.3963e-05
8:8371120 T C 0.568243 5.9452e-05
8:8374744 T C 0.351637 -1.3505e-05
8:8379107 A C 0.981777 1.1472e-05
8:8387095 T G 0.924225 2.4821e-05
8:8388447 C G 0.696967 -2.4147e-05
8:8388615 C G 0.078821 1.7981e-06
8:8388813 A G 0.048111 1.1435e-05
8:8389809 G T 0.042675 2.3829e-05
8:8395121 T C 0.725777 -7.0246e-06
8:8400476 C T 0.098663 -7.9686e-06
8:8409444 G T 0.388110 1.5942e-05
8:8409745 T C 0.073807 -3.5229e-07
8:8410905 C A 0.881577 -2.3944e-05
8:8413615 C G 0.051806 -1.9915e-06
8:8418473 A T 0.026746 -1.7800e-05
8:8424632 T C 0.054540 -6.2250e-06
8:8424706 G T 0.113088 5.5023e-06
8:8427464 C G 0.047774 -2.1532e-05
8:8429687 G A 1.084557 -5.9462e-06
8:8433876 A G 0.160057 -2.0950e-05
8:8436070 C T 1.336395 1.0361e-05
8:8438657 A G 0.131430 -1.5414e-06
8:8440074 A G 0.397864 2.2501e-05
8:8441882 A G 0.021504 1.6629e-05
8:8448965 A G 0.039452 -1.8087e-05
8:8450554 C T 0.037731 -1.9964e-05
8:8452706 C T 0.068622 -2.5140e-08
8:8453946 G T 0.479290 -1.9262e-06
8:8454019 C T 0.042950 -2.8026e-05
8:8455643 G A 0.390796 1.1803e-05
8:8456567 T C 0.049637 -6.8872e-06
8:8456623 T C 0.426222 -7.0649e-06
8:8458036 T G 0.125232 -6.1464e-06
8:8464163 G T 0.117205 -1.7153e-06
8:8470292 C A 0.124807 -9.8926e-06
8:8471797 T G 0.036511 2.7304e-05
8:8472561 A G 1.367983 -1.2215e-05
8:8485202 T C 0.081320 -1.6395e-05
8:8493610 A G 1.453839 -2.0306e-05
8:8496483 T G 0.479725 -2.4714e-06
8:8500990 T C 1.608796 -2.9173e-05
8:8507372 A G 0.118620 2.8527e-05
8:8508429 T C 0.033492 1.9097e-05
8:8512331 G C 1.429537 -2.8553e-05
8:8513505 T G 0.091816 -3.6870e-05
8:8514483 A G 0.059782 -1.0624e-06
8:8518962 T C 0.150605 -2.3414e-05
8:8522829 T C 0.038823 -2.7027e-05
8:8526573 A G 0.503177 6.8627e-06
8:8534774 C T 0.262585 -2.4548e-06
8:8538162 C T 0.023459 8.3902e-06
8:8540070 C T 0.533582 1.8678e-05
8:8544120 G A 0.125022 1.2936e-05
8:8548012 A C 0.048206 3.1790e-06
8:8554921 A G 0.575811 2.4047e-06
8:8555269 A G 0.110572 -1.1660e-05
8:8560536 A G 0.259808 4.7552e-06
8:8569724 A G 0.774374 -1.9356e-05
8:8570452 C T 0.109420 1.5879e-05
8:8577379 C T 0.511007 1.4591e-05
8:8584079 T C 0.053098 2.5892e-05
8:8587163 C T 0.069091 -1.7596e-05
8:8588829 A C 0.405572 -2.4854e-05
8:8591657 A C 0.045728 -9.5435e-06
8:8592621 C T 0.053160 2.5322e-05
8:8592992 A G 0.375922 7.3253e-06
8:8594426 T C 0.217901 1.2885e-05
8:8601011 G A 0.032264 3.3836e-05
8:8601350 G A 0.342298 -1.1256e-05
8:8606967 C T 1.433991 -2.7879e-05
8:8607781 A C 0.520394 1.4031e-05
8:8610783 C A 1.327185 -1.2129e-05
8:8618430 A C 0.230923 -6.1503e-06
8:8628950 T C 0.135289 -1.3571e-05
8:8630269 C A 0.655061 6.9583e-06
8:8632320 T G 0.266189 1.1344e-05
8:8646630 T C 0.050970 3.6808e-05
8:8646874 A G 0.056920 -1.8948e-05
8:8647217 C T 0.565741 5.6440e-07
8:8652504 T C 0.411015 -9.4430e-06
8:8655127 G T 0.020467 -3.9587e-06
8:8658381 C T 0.159832 8.7032e-06
8:8658419 C T 0.020039 4.8756e-06
8:8661534 C T 0.952617 1.4826e-05
8:8669622 T C 0.162688 1.0675e-05
8:8672061 T G 0.025658 -2.8776e-06
8:8676490 C T 1.168709 -5.6068e-06
8:8680576 C T 0.119422 -1.6785e-05
8:8683708 G T 0.051657 3.6597e-06
8:8690090 A G 0.076051 -9.4554e-06
8:8693655 A G 0.078325 5.1431e-06
8:8697343 G A 0.028813 3.5816e-05
8:8699439 A C 0.023911 -1.5881e-05
8:8702827 G A 0.869056 2.4167e-05
8:8707274 A C 0.053557 -1.2562e-05
8:8708974 G C 0.737976 1.7410e-05
8:8712895 G A 0.971751 -2.2670e-05
8:8717007 C T 0.252787 1.5963e-05
8:8722378 T C 0.055319 2.7552e-06
8:8723009 A G 0.105010 6.5524e-06
8:8723651 G C 0.857061 1.1421e-05
8:8723810 G A 0.026274 -1.8797e-06
8:8724296 C A 0.182747 4.5934e-05
8:8725679 C T 0.031935 1.1367e-05
8:8726804 T G 0.845464 7.1505e-06
8:8729297 A G 0.101559 -7.5772e-06
8:8729747 C T 0.031873 -5.3769e-06
8:8733723 C T 0.048679 -7.1035e-06
8:8736915 T G 0.305488 -6.1013e-05
8:8737596 T C 0.052293 -4.8753e-07
8:8739456 T C 0.045201 -1.2524e-07
8:8739569 C A 0.336429 9.3575e-06
8:8742472 C A 0.032635 5.6752e-06
8:8746730 G A 0.050355 6.9941e-06
8:8747894 G A 1.903278 -1.3767e-05
8:8749729 C G 0.279931 1.3235e-05
8:8752478 T C 0.059014 7.4419e-06
8:8753216 G C 0.282875 1.0841e-05
8:8755165 T C 0.040407 1.1768e-05
8:8758258 A G 0.607739 4.9276e-05
8:8762496 C T 0.742433 -2.7636e-05
8:8763360 A G 0.039931 3.0519e-05
8:8764193 T C 0.310271 -1.1779e-05
8:8771339 G A 0.570286 3.4365e-05
8:8780567 T A 0.055713 7.0498e-06
8:8781000 T G 0.114506 -8.3408e-06
8:8783188 T C 0.083156 2.0272e-05
8:8783387 A C 0.082153 2.0141e-05
8:8783506 G A 0.611570 1.5430e-05
8:8785750 G A 1.432308 1.8108e-05
8:8786245 C T 0.266471 -2.1212e-05
8:8791380 A G 0.031241 2.5053e-05
8:8793478 G A 0.042902 -1.2749e-06
8:8794801 T C 1.139869 -1.2470e-05
8:8797541 C T 0.060218 3.5829e-06
8:8799723 C G 0.200314 1.4030e-05
8:8804965 G C 0.064940 -7.2780e-06
8:8805805 A G 0.073215 -1.8265e-05
8:8808695 T C 1.271537 -2.5006e-05
8:8809882 A G 0.039176 2.0089e-05
8:8812315 T C 0.123570 -2.4047e-05
8:8819633 G C 0.067956 1.6761e-05
8:8821419 T C 0.031095 6.7863e-06
8:8821637 G A 0.719491 8.9240e-06
8:8840583 C T 1.443728 -2.8295e-05
8:8848993 C T 0.651080 -2.4523e-05
8:8850825 G A 0.057358 1.8604e-05
8:8851801 C T 0.055223 1.7703e-05
8:8856922 T C 0.205067 2.2525e-06
8:8857527 T C 0.080321 -1.8770e-06
8:8860992 C T 0.619006 -2.3839e-05
8:8867523 A G 0.140062 -1.8876e-05
8:8871091 G A 0.062547 -2.5449e-05
8:8882491 T G 0.050508 4.7474e-06
8:8882512 G C 0.096157 2.6064e-05
8:8890098 T C 0.885429 4.9152e-06
8:8890622 G A 0.083598 -3.6738e-06
8:8894580 C T 0.113387 -1.9455e-05
8:8894888 A C 0.034457 2.3294e-06
8:8901140 G A 1.056454 1.3798e-05
8:8902424 A G 0.941431 1.4362e-05
8:8915740 T C 0.283212 -1.3694e-05
8:8922840 G A 0.028606 6.2564e-06
8:8924433 A G 0.030513 1.1014e-05
8:8925391 T C 0.031986 1.8660e-06
8:8928188 A G 0.062914 -1.8488e-06
8:8928744 C T 0.574155 2.3005e-05
8:8929059 A G 0.045163 -2.2732e-06
8:8929130 C A 0.890788 -2.4914e-05
8:8930038 A G 0.588516 3.8783e-05
8:8930926 C G 0.137727 1.1347e-05
8:8931306 T G 0.213444 2.1587e-05
8:8934530 G A 0.075211 3.3823e-05
8:8935247 C T 0.945259 1.2535e-05
8:8938897 T C 0.039088 -2.8036e-05
8:8939064 C T 0.174635 -2.9549e-06
8:8939723 A G 0.715622 -7.8303e-06
8:8941909 A G 0.060354 1.0806e-05
8:8950866 G A 0.194004 -2.2653e-05
8:8958178 G T 0.546253 -1.3341e-05
8:8959245 A G 0.048808 1.5202e-05
8:8959671 G T 0.903751 -3.4852e-05
8:8961990 T C 0.294629 -1.6643e-05
8:8966147 C T 0.035032 8.3334e-06
8:8966305 A C 0.054744 4.5110e-06
8:8966606 G A 0.581543 -1.2526e-05
8:8969838 T C 0.037391 -2.9302e-05
8:8974338 T C 1.232303 8.1851e-06
8:8974400 G A 0.453196 -1.5613e-06
8:8974673 G A 0.465803 -3.9189e-06
8:8977526 A G 0.025087 8.6458e-06
8:8979689 C T 0.730442 6.3956e-08
8:8981804 T G 0.070101 2.5850e-05
8:8990577 G A 1.436796 7.5386e-06
8:8990645 A G 1.408577 2.1265e-06
8:8997562 A G 0.121136 1.1691e-05
8:8997614 T C 0.584226 8.7093e-06
8:8999019 T C 0.020062 1.4333e-05
8:8999039 T G 0.028616 8.8844e-06
8:9000465 A G 0.020600 1.4293e-05
8:9004359 A G 0.098969 2.2567e-05
8:9012914 A G 0.656645 1.1753e-05
8:9022364 G A 0.043521 1.0469e-05
8:9029068 T C 0.577161 1.8658e-05
8:9029106 G T 0.030816 1.2415e-05
8:9029604 C T 0.052259 9.8457e-06
8:9030160 A G 0.423560 -1.3366e-06
8:9033996 A C 0.076129 -1.1267e-05
8:9036484 C G 0.037986 -1.3009e-06
8:9036605 C G 0.026468 3.3283e-06
8:9037017 C T 0.068024 4.8873e-06
8:9039070 C T 0.075986 2.3177e-05
8:9040306 A C 0.674158 -2.5357e-05
8:9042454 G A 0.730870 1.8813e-05
8:9042544 A G 0.381718 1.7055e-05
8:9044765 C A 0.678924 4.0711e-06
8:9044779 G A 0.145886 -7.8753e-06
8:9046312 C A 0.903071 3.3416e-05
8:9047178 G A 1.392404 -3.1198e-05
8:9048104 A G 1.257047 -1.6057e-05
8:9051381 G A 0.045452 -1.4372e-05
8:9051459 T C 0.043521 -4.0462e-06
8:9051487 T C 0.042494 -1.7554e-06
8:9052169 T C 0.068401 -1.4503e-05
8:9052356 C T 0.037259 -7.7130e-06
8:9053914 C T 0.035049 -7.3656e-06
8:9064775 T C 0.040077 -1.3018e-05
8:9071238 T G 0.233850 -4.8213e-06
8:9075279 A G 0.273533 -6.5970e-06
8:9078499 T C 0.038527 1.2367e-05
8:9079316 C T 0.451435 2.4460e-05
8:9081689 G T 0.037082 6.6759e-06
8:9084341 C T 0.981634 -1.3054e-05
8:9088245 G A 0.372240 -1.1794e-05
8:9092323 G A 0.034151 -3.6451e-06
8:9094668 T G 0.285510 2.1374e-05
8:9095896 A G 0.347870 2.9214e-06
8:9099747 G A 0.083561 7.6497e-07
8:9100066 T C 0.185222 -2.9681e-06
8:9104831 G A 1.020515 2.2183e-05
8:9106638 A G 0.348074 1.3402e-05
8:9110822 C T 0.650104 -2.7641e-06
8:9111782 G A 0.405140 8.6751e-06
8:9111855 T G 0.495167 1.3893e-05
8:9117556 G C 0.127500 1.2619e-06
8:9119943 T G 0.519268 -5.6060e-06
8:9122218 A G 0.122880 -2.2021e-05
8:9124868 G A 0.435184 1.0637e-05
8:9125730 A C 0.683364 -1.3633e-05
8:9132496 C G 0.034175 1.6653e-05
8:9135493 A G 0.104932 5.5780e-06
8:9136617 T C 0.123512 1.1489e-05
8:9139055 G T 0.599650 1.9857e-05
8:9139385 T C 0.538855 2.1129e-05
8:9141993 G A 0.125593 1.4005e-05
8:9142698 C T 0.092186 4.6392e-06
8:9143521 G T 0.751075 3.0375e-05
8:9149612 C T 0.195520 -9.2099e-06
8:9151066 C A 0.104606 7.2946e-06
8:9151712 T C 0.041209 -8.5332e-07
8:9152517 G A 0.204646 1.4299e-06
8:9152782 G T 0.683381 -2.3396e-05
8:9153807 G C 0.064964 2.4313e-05
8:9154065 A C 1.107778 1.9994e-05
8:9154198 A G 0.053459 1.7757e-05
8:9154394 C A 0.341754 -2.8096e-05
8:9154537 C T 0.173639 2.2211e-05
8:9154609 C T 0.981522 3.9410e-05
8:9154694 G A 0.102205 -1.1390e-05
8:9155030 A G 0.100873 4.6474e-06
8:9156665 G T 0.033488 -1.8329e-05
8:9157497 G A 0.081259 8.6538e-06
8:9158475 A G 0.366752 -3.4508e-05
8:9160308 G A 0.052228 8.8911e-06
8:9160979 A G 0.075843 -9.0472e-06
8:9161125 A G 0.073756 1.8314e-05
8:9164164 C A 1.193294 -4.4939e-06
8:9164674 C T 0.119881 2.4270e-05
8:9165360 C T 0.306038 -3.6036e-06
8:9165444 G A 0.139804 6.3744e-06
8:9165595 T C 0.023493 -6.7383e-06
8:9173828 C T 0.575468 -3.8949e-05
8:9174726 C T 0.054863 8.7586e-06
8:9177732 G T 1.764375 -1.5554e-05
8:9178268 T A 1.768618 -1.6772e-05
8:9181052 C G 0.060377 2.3157e-05
8:9183358 G A 1.816155 -1.7151e-05
8:9183596 G A 1.816056 -1.7475e-05
8:9184691 C T 1.795609 -1.6099e-05
8:9185146 C T 1.795545 -1.3687e-05
8:9190427 C T 0.198383 -5.9491e-07
8:9195074 A C 0.084894 -1.5533e-05
8:9197359 C T 0.111844 -1.0504e-05
8:9201787 T C 0.227989 1.8608e-05
8:9206295 G A 0.043365 3.3082e-05
8:9206342 G T 0.203316 -1.1436e-05
8:9206929 A C 0.408013 3.9639e-06
8:9211723 A G 0.234102 1.6437e-05
8:9221080 A C 1.253494 -1.9170e-05
8:9221327 T C 0.279768 1.1884e-06
8:9225100 G C 0.024676 -1.7711e-08
8:9226448 C G 0.634764 -2.8238e-06
8:9229639 G A 0.105364 -2.4157e-05
8:9230961 G C 0.060044 -9.7255e-06
8:9233771 A G 0.358606 2.1373e-06
8:9239958 C G 0.195082 3.0122e-05
8:9244981 G A 0.036334 1.3368e-08
8:9246608 T C 0.083479 -1.7253e-05
8:9250346 G A 1.730948 7.2087e-06
8:9251666 A G 0.204911 -1.3512e-05
8:9253250 C T 0.025720 -4.0488e-06
8:9255503 T C 0.043368 2.4766e-06
8:9259037 C T 0.067340 1.9477e-05
8:9261356 A T 0.963513 -2.7977e-05
8:9261601 A G 0.105959 1.3577e-05
8:9264405 C T 0.292718 1.6925e-05
8:9264711 T C 1.875815 -9.4566e-06
8:9273393 A G 0.063050 -2.5927e-05
8:9273943 T C 1.716438 -1.8141e-05
8:9274375 A G 0.620046 -3.0724e-06
8:9275351 T C 0.133215 1.1765e-05
8:9280516 G T 0.663989 -3.9634e-05
8:9280968 T C 0.344426 -2.0626e-05
8:9286772 C T 0.030432 -1.2419e-05
8:9288937 T C 0.331527 2.6462e-05
8:9293724 T C 0.325761 -8.6603e-07
8:9295386 A G 0.092264 -1.0361e-05
8:9305169 C T 1.027491 7.4772e-06
8:9306087 G C 0.139794 -1.6385e-05
8:9320959 A C 0.621899 2.1933e-05
8:9328926 G A 0.647455 2.6104e-05
8:9335647 T C 0.122264 -5.7110e-05
8:9336786 C T 1.461628 1.8962e-06
8:9340932 A G 0.829978 -2.7771e-05
8:9344159 A G 0.031309 2.2477e-05
8:9344895 G C 0.040675 -2.1939e-07
8:9347892 C A 0.035396 -7.1676e-06
8:9352959 T C 0.043222 -1.2016e-05
8:9355784 T C 1.021133 -2.1894e-05
8:9357874 G A 0.313460 3.1460e-05
8:9359312 T G 1.317622 1.7887e-06
8:9368431 G A 0.103484 -4.8878e-05
8:9371789 G T 0.345191 4.3320e-06
8:9373545 T C 0.348047 -3.4119e-07
8:9374455 C A 1.584226 -7.6936e-06
8:9386993 G A 0.207916 2.2556e-05
8:9395416 G A 0.085954 -7.1665e-06
8:9396649 C T 1.892722 -7.1399e-06
8:9399689 A G 1.779719 3.7386e-06
8:9403524 A G 0.034627 -6.3214e-06
8:9409982 T C 1.847368 -3.5026e-05
8:9413213 G T 0.021140 -4.6406e-06
8:9414049 A G 0.519204 3.7766e-05
8:9430050 A C 0.482295 2.6529e-05
8:9431614 G A 0.083874 9.5518e-06
8:9435349 G A 0.028368 1.0589e-05
8:9435825 C T 0.594826 3.3584e-05
8:9437399 C T 0.111331 8.7704e-06
8:9442035 A C 0.229121 -1.3473e-05
8:9445438 T A 0.081297 1.4280e-05
8:9446300 T G 0.513812 -2.0316e-05
8:9459933 T C 0.029905 1.8724e-05
8:9460295 G A 0.038792 2.1236e-06
8:9465369 C A 0.501100 1.4570e-05
8:9466152 T C 0.358953 -1.2182e-06
8:9470628 A G 0.071519 8.0695e-06
8:9474249 T C 0.069033 -1.2618e-05
8:9478274 T C 0.112371 -3.3799e-05
8:9488933 T C 0.127912 2.2154e-05
8:9493692 C A 0.145274 2.7009e-05
8:9504406 G A 0.037204 -3.7384e-06
8:9528834 C T 0.417311 -1.7437e-05
8:9532769 G A 0.022490 1.0906e-05
8:9547366 G A 0.030728 4.0224e-06
8:9548592 G A 1.365879 -3.0560e-06
8:9563118 G T 0.051351 -4.7958e-06
8:9571822 G A 0.152013 -2.2601e-06
8:9581327 T C 1.492984 -3.0976e-05
8:9583584 C T 1.635706 -1.8031e-05
8:9602168 G A 0.031673 9.0856e-06
8:9606332 G A 0.030282 -1.0947e-05
8:9608096 C T 0.219697 -1.0459e-05
8:9621236 A C 0.043117 1.0414e-05
8:9634022 C G 0.074918 -1.3089e-05
8:9641034 G A 0.383092 1.2642e-05
8:9646312 A G 0.380950 3.8256e-05
8:9653902 C T 1.240735 -3.3375e-05
8:9680189 T C 0.237930 -1.1904e-05
8:9681440 G A 0.287078 -1.4439e-05
8:9685362 C A 0.646388 3.8396e-05
8:9689642 A G 1.861223 -1.0522e-05
8:9692842 G A 0.360378 -5.6379e-06
8:9695326 C T 0.031608 1.5780e-05
8:9703939 A G 0.073232 -8.6997e-06
8:9711174 C T 0.026559 -8.9732e-06
8:9713196 C T 0.927057 -1.3861e-05
8:9719827 T C 0.396844 1.4372e-05
8:9724691 G A 0.073834 1.4798e-07
8:9728768 C T 0.031319 2.1611e-06
8:9730141 C G 0.044827 8.1675e-07
8:9731627 C G 0.033621 3.5894e-06
8:9733078 G A 1.723537 -7.2011e-06
8:9742267 C T 0.110552 -4.1628e-05
8:9742809 C G 0.045639 -6.3760e-06
8:9742841 T C 1.530253 -9.7496e-06
8:9774863 G A 0.028521 6.7529e-06
8:9776261 C T 0.118212 7.2932e-06
8:9783789 C T 0.123696 1.6391e-05
8:9784034 T C 0.229865 2.0738e-05
8:9789549 T G 0.907906 -1.2139e-05
8:9789693 G A 0.660674 -3.7311e-05
8:9790912 C T 0.669496 2.0782e-05
8:9794093 T G 1.626271 -9.3421e-06
8:9794154 A G 0.024849 -3.9101e-07
8:9796189 C T 1.624092 -1.0224e-05
8:9808785 A G 0.020481 1.3543e-05
8:9813555 A G 1.753781 -9.0895e-06
8:9814411 G A 1.116104 -1.5187e-05
8:9818065 T C 1.021681 -8.5975e-06
8:9820293 A C 0.171473 1.8002e-05
8:9823063 G A 0.151996 -1.2827e-05
8:9824557 G A 0.024054 1.2872e-05
8:9827805 G A 0.032764 -3.4651e-06
8:9837310 C T 0.465079 8.5315e-05
8:9837325 G C 0.059344 -1.1869e-05
8:9839623 T C 0.079498 -1.7469e-05
8:9842061 T C 0.049342 -4.2930e-06
8:9856358 C T 0.057392 2.8198e-05
8:9860080 C G 1.659620 -9.0915e-06
8:9864287 A C 1.497387 -1.2940e-06
8:9870070 G A 0.036466 -1.4576e-06
8:9876087 G A 0.081229 -9.3391e-06
8:9882767 G A 1.107475 -1.4825e-05
8:9885494 A C 0.057110 -1.5910e-06
8:9889400 T C 0.392455 -2.6950e-06
8:9896500 C T 0.158367 -2.3614e-05
8:9896680 A G 0.195038 3.3824e-05
8:9898363 T C 1.730778 -7.8963e-07
8:9899537 C T 0.084870 -1.2636e-05
8:9904713 T C 0.845240 -1.0822e-05
8:9913362 T C 1.658416 2.3880e-05
8:9934070 T C 0.380032 1.8785e-05
8:9937455 T C 0.046741 -4.7470e-06
8:9937761 G C 0.119966 6.8908e-06
8:9941175 A G 1.316520 -2.9531e-06
8:9942052 G T 0.027409 -3.7631e-06
8:9944687 G A 0.067194 1.5503e-05
8:9961451 G A 0.509780 5.2849e-06
8:9965858 T G 0.225605 4.5414e-05
8:9976852 C T 0.038197 3.0718e-05
8:9981473 A G 0.096113 -8.6711e-06
8:9981854 A C 0.903255 2.3728e-05
8:9982105 T C 0.503847 3.1012e-06
8:9983726 T C 0.051922 -6.4438e-06
8:9986655 C G 1.872864 5.0597e-06
8:9990374 A G 1.827252 8.1068e-06
8:9992235 G C 0.028154 1.4441e-05
8:9995289 A C 0.126035 3.0324e-05
8:9995388 G A 0.127867 1.7801e-05
8:10002754 A C 0.397007 -8.6118e-06
8:10007227 G A 1.534751 1.7877e-05
8:10007345 C T 1.579619 1.4463e-05
8:10014622 G A 0.293160 -6.8007e-06
8:10015672 A C 0.030044 6.4732e-06
8:10022938 T G 0.450408 -1.9265e-05
8:10025784 T C 0.057732 9.3297e-06
8:10030958 G T 0.103164 -2.1645e-05
8:10032894 A C 0.672403 4.8365e-05
8:10036299 G T 0.927023 2.3665e-05
8:10039357 A G 0.027522 -1.3884e-05
8:10043278 A C 0.196772 -1.3410e-05
8:10045708 C T 0.032326 8.1178e-06
8:10048157 A C 0.112714 -1.5787e-05
8:10057376 A C 0.067476 -1.2007e-05
8:10059167 A G 0.071236 4.9204e-05
8:10060012 C A 0.863688 3.3897e-05
8:10064790 A C 0.483475 4.4645e-05
8:10071620 G A 1.343991 -1.1034e-05
8:10072320 G A 0.451734 1.3347e-05
8:10073738 T G 0.069288 1.7281e-05
8:10077627 G A 0.276610 1.5621e-05
8:10078246 A G 0.035392 -2.1038e-07
8:10078810 T C 0.038037 1.3141e-05
8:10082204 T C 0.340152 -2.6883e-05
8:10086373 G A 0.033012 -4.0429e-06
8:10086846 A G 0.035994 -3.9499e-07
8:10087849 C G 0.664638 6.6069e-06
8:10089454 T G 0.165299 1.8988e-05
8:10092263 T C 0.136649 3.2014e-05
8:10098902 G A 0.863341 -1.5077e-05
8:10099240 C A 0.221417 9.6247e-06
8:10100130 C A 0.069217 1.3446e-05
8:10105661 A G 0.480630 1.8051e-05
8:10108672 C A 0.034967 -6.3574e-06
8:10108972 T C 0.719117 8.1411e-06
8:10110580 A G 1.269677 2.2939e-05
8:10112699 A G 0.061547 8.6514e-06
8:10113743 G C 0.182196 -4.5435e-05
8:10117685 T C 0.028864 -2.3247e-05
8:10117956 T C 0.067000 -3.6867e-05
8:10118004 G A 0.384595 1.1370e-05
8:10118302 T C 0.556429 1.6903e-05
8:10118346 T C 0.243733 9.2300e-06
8:10119303 A C 1.844910 2.0135e-05
8:10122885 A G 0.060078 2.8392e-05
8:10128929 C G 0.146604 1.4332e-05
8:10129759 C T 0.073739 -1.2073e-05
8:10131997 T C 0.054877 -8.3886e-06
8:10132114 C A 0.247816 1.3628e-05
8:10134983 G A 0.100574 -1.9125e-06
8:10139651 A G 0.064148 1.4546e-05
8:10145383 C A 0.250441 1.1698e-05
8:10145925 G T 0.278949 -1.2394e-04
8:10154437 C G 0.262028 1.7176e-05
8:10158184 G A 0.974824 2.4855e-05
8:10166152 G A 0.322361 -7.7942e-05
8:10166265 T C 0.228577 -2.4694e-06
8:10168094 A G 0.336049 -1.0513e-05
8:10169415 G A 0.045041 1.2527e-05
8:10181072 G C 0.151768 -1.0437e-05
8:10183540 T G 0.084611 1.2085e-05
8:10184094 G T 0.612930 2.5091e-05
8:10187879 G C 0.267777 4.8181e-05
8:10190140 T C 0.032948 2.0848e-06
8:10198439 G A 0.139566 3.2908e-05
8:10199783 T C 0.025526 1.0793e-06
8:10201114 T G 0.531232 6.1864e-06
8:10201532 A G 1.816658 2.8823e-05
8:10202502 A G 0.050865 -1.4935e-05
8:10207107 T C 0.082724 -1.7061e-05
8:10210407 G A 0.038741 2.0550e-05
8:10210793 G A 0.045989 -1.8506e-05
8:10211062 A G 0.345602 5.4956e-06
8:10211788 T C 1.679319 6.5519e-05
8:10222123 A C 0.084761 -8.7168e-06
8:10223052 A G 0.176696 -1.2438e-05
8:10226355 T C 0.634040 1.9924e-05
8:10228633 G C 0.239178 6.2370e-06
8:10229279 T C 0.023221 6.5114e-07
8:10230802 A C 0.116230 -3.9797e-05
8:10236664 A C 0.020753 1.0522e-05
8:10239565 A G 0.051297 7.2229e-07
8:10240412 T C 0.053778 -1.0397e-05
8:10242847 G C 0.029677 1.0769e-05
8:10243381 G C 1.513734 -1.4259e-06
8:10251265 C T 0.765327 3.8495e-05
8:10255679 T C 0.232208 -6.0093e-06
8:10274188 A C 1.241741 -1.6946e-05
8:10274888 T C 0.560362 1.3753e-05
8:10275895 C T 0.025873 6.0563e-06
8:10277269 T C 0.629644 3.8349e-05
8:10277635 T C 0.088113 -1.1666e-05
8:10280818 C A 0.438747 5.0660e-06
8:10286874 A G 0.044092 1.2985e-05
8:10288461 T C 0.062071 6.2243e-06
8:10294297 G A 0.503313 -3.6115e-06
8:10301469 A C 0.194154 -5.0958e-06
8:10303387 A C 0.326097 -5.8664e-05
8:10305317 C T 1.424573 -3.6249e-06
8:10306567 C T 0.066803 9.2792e-06
8:10316170 A G 0.506223 -3.6771e-06
8:10319243 C T 0.064362 -3.7124e-06
8:10319327 G A 0.176570 1.1561e-05
8:10321881 G A 0.706874 9.2249e-06
8:10323484 A G 1.526194 -3.0543e-05
8:10331636 A C 1.794389 -1.2270e-05
8:10334781 C T 1.013443 2.9187e-05
8:10335262 C T 1.297216 -9.8026e-06
8:10339254 C T 1.083228 5.8019e-06
8:10340473 A C 0.021895 -3.4610e-06
8:10352876 A G 0.032421 -1.7773e-06
8:10354972 G A 1.153954 -2.0784e-05
8:10359394 C A 0.677612 -1.4836e-05
8:10367049 C T 1.357219 -1.5091e-05
8:10372631 T C 0.051191 4.6484e-06
8:10373817 G T 0.118253 1.6226e-05
8:10377231 C T 0.182727 2.1967e-05
8:10379826 C T 0.093835 -2.1594e-06
8:10380198 T C 0.101859 2.6398e-05
8:10381128 T G 1.336620 -5.9225e-07
8:10383138 A G 0.419246 -8.7784e-06
8:10384210 C T 0.268304 -1.4055e-05
8:10389659 T C 0.131026 -1.4889e-05
8:10390452 T C 0.708771 -2.8995e-05
8:10396056 C G 0.131944 -1.6489e-05
8:10406792 G C 0.140974 3.2420e-07
8:10406911 A G 0.548517 3.5232e-06
8:10409215 G C 0.120938 1.0712e-05
8:10410923 C T 0.024622 1.3404e-05
8:10411495 C T 0.132205 -1.0181e-05
8:10411743 A G 0.117909 1.2137e-05
8:10416017 G A 0.602829 1.9473e-05
8:10420484 G A 0.364838 -1.0726e-05
8:10422108 T G 1.279935 -7.1180e-06
8:10422125 T C 0.036687 -2.5778e-05
8:10428420 G C 0.821883 -2.8436e-05
8:10430239 A G 0.121003 2.7602e-05
8:10436353 C A 0.454118 -3.0662e-06
8:10436864 A G 0.033145 3.1787e-06
8:10437079 A C 0.227380 1.1749e-05
8:10437868 A G 0.336433 -8.2778e-07
8:10440168 A C 0.088841 1.0884e-05
8:10442629 C G 0.110117 1.7279e-05
8:10442656 A G 0.075680 -8.7597e-06
8:10444324 A G 0.123023 -1.4794e-05
8:10449075 A G 0.078740 -6.5945e-06
8:10455193 T C 0.245477 8.7642e-06
8:10457042 A G 0.222875 1.8981e-05
8:10460840 A G 1.622436 -8.7564e-06
8:10461484 A G 0.129251 1.5229e-06
8:10461880 A C 0.274950 2.7187e-05
8:10463944 C A 1.486661 9.5587e-06
8:10464075 C A 0.259124 -3.9783e-05
8:10464604 C T 0.086321 5.5252e-06
8:10465097 T C 0.961548 7.8360e-07
8:10465748 C T 1.038146 4.1800e-06
8:10466161 T C 0.073606 -4.3749e-06
8:10466482 A G 0.981060 1.7814e-06
8:10467124 C G 0.504646 1.3183e-05
8:10467160 A G 0.273618 2.8033e-05
8:10468172 A G 1.442249 9.5870e-06
8:10469817 A G 1.723526 2.2798e-05
8:10470068 T C 1.020338 -8.0222e-06
8:10474042 G T 0.307062 -9.6665e-07
8:10475456 T G 0.077400 -1.7682e-05
8:10475545 T C 0.246735 -2.0090e-05
8:10478677 G A 0.077696 -1.5883e-05
8:10478745 T C 0.398646 -2.4540e-05
8:10480582 C G 0.031136 -1.2369e-05
8:10480679 T C 0.051606 -9.7409e-07
8:10482527 A G 0.508246 -1.6363e-05
8:10483957 A G 1.871283 1.9145e-07
8:10484830 G C 0.295523 -1.8016e-05
8:10485812 C A 0.701201 5.3940e-06
8:10486622 A G 0.219544 -2.3183e-05
8:10487222 C T 1.885916 -1.7432e-06
8:10491926 T C 1.724852 2.8803e-06
8:10492558 T C 0.049114 2.7829e-06
8:10493267 C G 0.287006 -2.2260e-05
8:10494427 A G 0.036133 1.1587e-06
8:10494978 A G 0.536264 -3.3390e-05
8:10497669 A C 1.809260 -1.5848e-05
8:10498237 C T 0.094508 1.8200e-05
8:10500411 G A 0.077944 3.8558e-06
8:10505047 A G 0.113105 -1.4055e-05
8:10506113 C T 0.196948 1.5221e-05
8:10506333 C T 0.374701 6.5678e-06
8:10506561 A C 0.062499 -1.2217e-05
8:10514433 C T 0.038343 9.2465e-06
8:10515278 A G 1.132644 -1.4301e-05
8:10516911 T G 0.132263 -1.4054e-05
8:10518731 T C 0.043501 -1.1968e-05
8:10519037 T C 0.113588 -9.9987e-06
8:10520024 T C 0.063709 -1.0399e-05
8:10520913 T C 0.142031 6.8215e-06
8:10522768 G T 0.074711 -3.0737e-06
8:10527486 C T 0.296420 -5.1049e-06
8:10532188 C T 0.049328 -1.2172e-05
8:10534845 G A 0.033947 2.4560e-05
8:10535826 C T 1.535540 -4.1430e-06
8:10537940 G T 0.691571 1.2122e-05
8:10538280 T C 0.055896 -2.4365e-05
8:10538340 T C 0.041947 1.3859e-05
8:10539352 A G 0.115356 1.5433e-05
8:10541179 A G 1.466384 -1.6162e-05
8:10541879 C T 0.032574 1.3902e-05
8:10552959 T C 0.032584 -9.5455e-06
8:10556109 C T 0.487820 4.5725e-06
8:10558748 C T 0.462638 3.2040e-06
8:10563114 C T 0.449477 -2.4840e-05
8:10566830 G T 0.156524 3.1460e-05
8:10570205 G A 0.148157 -1.9743e-06
8:10572606 A G 0.026838 4.6695e-06
8:10575715 A G 0.580377 -1.0725e-05
8:10579110 G A 1.091992 -1.9544e-05
8:10582041 C G 0.092394 -1.4058e-05
8:10591801 A T 0.512108 -2.4949e-05
8:10608359 T C 0.158364 -4.5837e-06
8:10612671 T C 0.053965 -1.2468e-06
8:10623138 A T 0.256690 -2.2381e-05
8:10623240 C T 0.146172 2.1078e-07
8:10623771 A G 0.472001 -1.1287e-05
8:10631226 T C 0.467132 -1.3161e-05
8:10635141 A G 1.192087 -4.2170e-05
8:10635394 A G 0.031306 -6.5371e-06
8:10635887 T G 0.470189 -8.0783e-06
8:10643164 T C 0.408563 1.8143e-07
8:10643759 G A 0.874859 -7.9257e-06
8:10655752 C A 0.082979 -1.1034e-05
8:10659939 C A 0.025903 1.3026e-05
8:10660361 C T 0.035453 4.5736e-06
8:10668047 G A 0.636930 -1.7884e-05
8:10668281 G A 0.471389 -1.0134e-05
8:10669464 A G 0.345221 -4.5680e-06
8:10671272 A G 1.112640 -1.4721e-05
8:10671984 C T 0.582859 -1.6432e-05
8:10675065 C T 0.027746 2.6713e-05
8:10676575 A G 0.054251 4.6642e-06
8:10683929 C G 0.740543 -3.5135e-05
8:10685114 G T 0.038724 1.5663e-05
8:10687121 G A 1.214903 -5.0570e-05
8:10687749 G T 0.107084 -2.2659e-05
8:10695759 G T 0.138998 -4.8205e-06
8:10707974 G A 0.487212 -2.1636e-05
8:10711367 A G 0.314861 -6.2913e-06
8:10712945 T G 1.176614 -2.2575e-05
8:10715493 A C 0.024632 4.2783e-06
8:10721128 C A 0.062689 2.1751e-07
8:10722725 A C 0.418899 -4.9817e-06
8:10725102 A G 0.036327 1.2304e-06
8:10729623 G A 0.343120 -2.0767e-05
8:10732547 G C 1.602931 3.8893e-05
8:10732905 G A 1.482319 8.8892e-06
8:10736552 G C 1.267474 -2.1482e-05
8:10741418 C T 0.164939 2.8370e-06
8:10741854 C T 0.098792 -9.6710e-06
8:10744284 A G 0.334968 -1.5405e-05
8:10744442 C T 0.034763 -6.4270e-06
8:10745586 T C 0.564092 2.0182e-05
8:10748543 T C 0.045320 -1.2256e-05
8:10761287 G C 0.059806 -2.0310e-05
8:10761585 A G 1.081966 -2.9371e-05
8:10762216 G A 0.045813 -1.8028e-06
8:10763133 G A 0.212326 -1.7085e-05
8:10766082 C T 0.999687 -2.7397e-05
8:10768102 T G 0.112850 9.8092e-06
8:10771013 G A 0.509919 -2.0119e-05
8:10776045 A G 0.103892 -7.8099e-07
8:10780010 T G 0.311784 -8.9715e-06
8:10785942 A G 0.103232 -4.1656e-06
8:10802102 A G 0.270721 -2.2787e-05
8:10803465 C T 1.138689 -2.1316e-05
8:10803534 A G 0.203738 -2.3154e-05
8:10803725 A G 0.467969 -1.0978e-06
8:10804346 A G 0.526089 4.6881e-07
8:10808197 G A 0.423315 -1.2093e-05
8:10814063 A G 0.259328 2.8141e-06
8:10814355 T C 0.185838 -1.2026e-05
8:10818657 G A 1.055118 -1.4598e-05
8:10819732 T C 0.071831 2.0219e-05
8:10825441 C G 0.097419 -9.9045e-06
8:10830704 T C 0.194208 -5.1546e-06
8:10831752 C T 0.063927 7.9119e-06
8:10835256 G C 0.097045 -1.1044e-06
8:10837336 A G 0.152890 2.7789e-06
8:10846292 C T 0.102114 3.3273e-06
8:10846469 T C 0.028565 2.4000e-06
8:10848031 C T 0.368255 -8.1682e-06
8:10850354 T C 0.020997 1.7105e-05
8:10854864 A G 0.339561 -2.2506e-06
8:10855652 A G 0.056882 5.8372e-06
8:10861038 T A 0.086359 3.5229e-05
8:10863154 A G 0.739672 -1.0574e-06
8:10871093 T C 0.084853 2.3675e-06
8:10871270 G A 0.079430 3.2180e-05
8:10876513 A C 0.891950 -5.5802e-05
8:10876887 C G 0.027117 -6.8663e-07
8:10877258 A C 0.675545 -3.3916e-07
8:10888135 G C 0.183505 -1.6960e-05
8:10892435 G A 0.040937 -7.5827e-06
8:10895600 T C 0.052500 -2.1208e-05
8:10896862 G T 0.220200 -8.1653e-06
8:10897463 T G 0.161726 -2.5507e-06
8:10898243 A G 0.033726 -5.6159e-06
8:10901931 T C 0.562817 -2.1445e-05
8:10908287 A C 0.813095 1.0868e-05
8:10908297 C T 0.023054 -1.4629e-05
8:10909193 A C 1.142680 -1.7349e-05
8:10914233 T C 0.523593 3.2958e-06
8:10924033 G A 0.593313 -1.1823e-05
8:10924933 T C 0.480837 5.5540e-06
8:10927599 A G 0.049828 1.9044e-05
8:10936855 C T 0.408835 -1.0692e-06
8:10940039 G C 1.906053 9.0675e-06
8:10941208 A G 0.068112 8.0053e-06
8:10942929 C T 0.578320 -5.7994e-06
8:10946318 C G 0.121846 8.8646e-07
8:10954863 A C 0.066184 1.9997e-05
8:10957440 C T 0.078393 -1.4536e-05
8:10958663 C T 0.096722 -3.6800e-05
8:10958724 A G 0.025550 1.2506e-05
8:10959420 A G 0.047101 -3.2805e-06
8:10962311 T G 0.045639 -2.5604e-05
8:10963619 T G 0.470073 1.7787e-05
8:10966130 T C 0.135058 3.1484e-05
8:10966142 C T 0.140375 -2.1242e-05
8:10968085 A T 0.045296 5.3573e-06
8:10969235 A T 0.802535 -2.3524e-05
8:10973196 C T 0.089881 3.4464e-06
8:10974533 T C 0.022123 -7.2874e-07
8:10974917 T C 0.928974 -2.2312e-06
8:10980215 C T 0.063937 -8.7511e-06
8:10981858 A G 0.027518 1.1357e-06
8:10984445 T C 0.045286 2.0005e-05
8:10985390 A G 0.027420 1.7687e-05
8:10991565 C G 0.256986 -1.8100e-05
8:10991871 T G 0.201218 -1.4339e-05
8:10995665 C G 0.095076 -1.8720e-05
8:10998854 C T 0.038687 4.8096e-06
8:11002093 T C 0.940143 -9.4662e-06
8:11009669 G C 0.573037 -1.4496e-05
8:11010826 A G 0.077169 3.1503e-05
8:11013182 G T 0.032179 1.3229e-05
8:11016012 A G 0.030105 1.7578e-05
8:11016686 T C 0.054897 -1.3567e-05
8:11020153 A G 1.902286 1.1218e-05
8:11036975 G A 0.072294 3.3505e-07
8:11037903 G T 0.723309 -1.7674e-05
8:11045161 A G 1.025097 -3.5280e-05
8:11047172 C T 0.088487 -3.3910e-05
8:11054397 C T 0.028718 2.7541e-06
8:11065489 G A 0.066671 -1.2564e-05
8:11070721 A G 0.679502 -1.8266e-05
8:11072549 T C 0.204010 -5.3563e-06
8:11074091 C T 0.065113 1.2108e-05
8:11079259 C T 0.257254 -1.8905e-06
8:11079437 G A 1.789174 7.1725e-06
8:11079796 G C 0.098581 -2.2034e-07
8:11080360 G T 0.027185 -1.7203e-05
8:11080708 G A 0.028205 3.0016e-06
8:11084251 A G 0.021762 1.3546e-05
8:11087694 C A 0.322001 -1.2259e-05
8:11088108 T G 0.072086 1.1197e-05
8:11088954 C G 0.152414 -8.3597e-06
8:11089072 C G 0.199321 -1.0729e-05
8:11089079 G C 1.194857 -7.2467e-07
8:11090291 A G 0.048220 -1.4807e-05
8:11093308 A G 0.116165 5.2708e-06
8:11096054 C T 0.734566 -3.1790e-05
8:11096447 T C 0.051116 1.9913e-05
8:11096802 T C 0.054455 1.2417e-06
8:11100004 A G 0.038880 -4.8776e-06
8:11101127 A G 0.026022 2.6275e-05
8:11102634 G C 0.030061 -3.2143e-06
8:11104111 A G 1.219057 -1.4294e-05
8:11105761 G A 0.086991 -1.6681e-05
8:11106487 A G 0.076299 2.5124e-05
8:11111892 G A 0.054421 2.1383e-05
8:11119037 T C 0.327614 9.1526e-06
8:11119855 A G 0.478930 -1.8406e-05
8:11128374 G A 0.051327 -9.1624e-06
8:11128907 A G 0.038826 -1.1588e-05
8:11141410 G A 0.055618 1.7389e-06
8:11146031 A G 1.122856 1.5012e-06
8:11156288 G A 0.282603 -9.8186e-06
8:11159226 G T 0.025509 1.7121e-05
8:11160243 C T 0.032791 2.4192e-05
8:11163256 T G 0.819826 4.5281e-06
8:11173444 G A 1.280584 7.6365e-06
8:11177126 A C 0.889836 1.0700e-05
8:11180546 T C 0.097939 -1.6267e-05
8:11193530 T C 0.969888 -1.2713e-05
8:11207672 G C 0.964040 -1.6783e-05
8:11216761 G T 0.980709 2.0118e-06
8:11218347 C A 0.068160 -1.8352e-05
8:11221539 G C 0.030734 3.8769e-06
8:11222919 A G 0.086974 1.8401e-06
8:11224963 A G 0.026114 -5.4531e-06
8:11225386 A G 0.046098 -1.3730e-05
8:11227596 G T 0.123257 8.7516e-06
8:11228006 A G 1.019090 -8.0585e-06
8:11228757 G A 0.235778 -1.9930e-05
8:11234317 A G 0.099234 1.1356e-05
8:11241604 T G 0.021929 1.2056e-05
8:11244159 A G 0.111059 1.0290e-05
8:11247997 T C 0.049726 2.9168e-06
8:11248956 T C 1.333111 2.6600e-06
8:11251102 T C 0.087073 7.8128e-06
8:11253369 T C 0.041495 2.1001e-05
8:11253482 C T 0.049216 2.3995e-05
8:11257495 C T 1.221226 -1.8392e-05
8:11258456 G T 0.824154 1.1929e-05
8:11258872 A G 0.174945 -9.6890e-06
8:11272618 T C 0.152873 9.9589e-06
8:11273342 C A 0.172657 -2.6615e-06
8:11274122 A C 0.544499 -3.6744e-05
8:11276542 C T 0.146852 6.7713e-06
8:11278319 C A 0.179732 4.5093e-06
8:11278392 A G 0.080464 -5.1171e-06
8:11282907 G C 0.089028 -5.1887e-05
8:11284553 C T 0.454713 3.5274e-05
8:11284882 A G 0.038003 5.5660e-06
8:11286069 C T 0.356074 -2.0165e-06
8:11289685 G A 0.367473 -2.8202e-05
8:11291293 A G 0.034858 2.7718e-06
8:11296049 A T 0.430533 -1.2912e-05
8:11296189 C T 0.060184 -1.4546e-05
8:11298606 G A 1.728599 -1.0645e-05
8:11301601 C G 0.428276 -1.4021e-05
8:11302044 T G 0.230212 2.2843e-06
8:11302095 T C 0.067554 2.3503e-06
8:11304143 G A 0.837849 1.9242e-05
8:11305276 G T 0.108451 5.8787e-06
8:11306615 C T 0.657390 1.5738e-05
8:11311838 C T 0.671380 3.8398e-06
8:11320550 T C 0.063050 -1.2914e-05
8:11320915 T C 0.025254 -7.5408e-06
8:11321911 T C 0.034195 -1.2840e-05
8:11323025 A G 0.572316 1.2581e-05
8:11328835 G A 1.765174 -3.9781e-05
8:11332964 C G 0.597716 2.7198e-05
8:11333353 T C 0.802538 -1.4519e-05
8:11339102 C G 0.028276 -5.6564e-06
8:11339819 G A 0.038126 -4.1509e-06
8:11340181 C T 1.686115 -1.1706e-05
8:11343680 G A 1.686462 -1.4291e-05
8:11343973 T C 0.511813 2.2219e-05
8:11349186 A G 0.506325 2.3943e-05
8:11351912 T C 0.576522 3.4496e-05
8:11352541 C T 0.528234 2.1175e-05
8:11352664 A C 0.059147 -5.2964e-06
8:11354933 G A 0.744884 -2.3602e-05
8:11359638 T G 0.484312 -2.4267e-05
8:11362431 C G 0.172633 2.2009e-05
8:11363206 T C 0.077081 1.5378e-05
8:11364138 G A 0.025777 1.1716e-05
8:11373791 G A 0.354217 -4.0259e-06
8:11384713 A C 1.532589 -4.1261e-06
8:11384930 A C 0.020923 -2.4382e-05
8:11385007 A G 0.251107 2.3915e-05
8:11385469 C T 0.027239 6.2567e-06
8:11388449 A G 0.639830 -1.9802e-05
8:11388517 A G 0.255293 2.5805e-05
8:11393200 T C 0.052636 -1.7800e-05
8:11395295 C T 0.083289 4.7544e-06
8:11396257 A G 0.029055 6.3689e-06
8:11396874 G A 0.998851 -2.2479e-05
8:11400650 A G 0.029191 -7.1038e-07
8:11402224 G C 0.029697 5.4552e-06
8:11403769 G C 1.012794 -8.6547e-06
8:11405437 A G 1.966729 1.5895e-06
8:11405576 A G 0.020076 3.9935e-06
8:11406900 C T 0.964489 8.0790e-06
8:11407039 C A 0.036045 2.4628e-05
8:11413192 C T 0.253209 1.4690e-05
8:11414659 A G 0.453013 4.5574e-05
8:11418341 T C 0.030445 7.4094e-07
8:11425034 T C 0.054411 -6.9367e-06
8:11425105 T G 0.963200 -1.3965e-05
8:11427341 G T 0.700758 1.7696e-05
8:11436354 T C 0.025036 -1.7985e-05
8:11439225 A G 0.593660 2.6764e-05
8:11441069 T C 0.216028 7.7047e-06
8:11448738 T G 0.121200 -1.0995e-06
8:11452059 T C 0.111072 -4.3593e-06
8:11455262 A G 0.662187 2.0356e-05
8:11456604 G A 0.093672 -1.3471e-05
8:11458231 T C 0.055828 -3.6914e-06
8:11460103 G C 0.120449 2.9799e-06
8:11462517 A C 0.818194 -1.0720e-05
8:11467688 G A 0.056675 -1.1428e-05
8:11469622 T C 0.116165 -6.6781e-06
8:11469904 A G 0.051596 2.0060e-06
8:11470573 C T 0.555307 1.6295e-05
8:11472324 A G 0.048325 2.3731e-05
8:11473710 C T 0.075775 1.1730e-05
8:11476467 G A 1.383847 8.0225e-06
8:11477956 T G 1.503939 1.3287e-07
8:11482360 A G 0.041073 1.8045e-05
8:11482466 A G 1.578296 1.6855e-05
8:11483870 C A 0.569848 3.4406e-07
8:11494657 G A 0.732563 1.7492e-06
8:11496595 G C 0.030785 1.1862e-05
8:11499277 C T 1.412490 -6.8278e-05
8:11500989 G T 0.072406 -9.5556e-06
8:11501364 A G 1.013766 -2.7965e-05
8:11503021 G A 0.114795 7.3631e-06
8:11504870 T C 1.704868 -9.2995e-06
8:11508448 T C 1.588434 3.3640e-05
8:11510593 T C 0.097395 -2.9381e-05
8:11516372 T C 0.027947 -1.4514e-05
8:11516592 G T 0.497748 9.5635e-07
8:11518464 A G 0.505873 -7.1343e-06
8:11519499 T G 0.050341 -2.9099e-06
8:11521811 C G 0.103854 -1.9542e-05
8:11522606 C T 0.103739 -1.0951e-05
8:11524136 T C 0.038449 -8.8251e-06
8:11525435 A G 1.007252 8.0062e-06
8:11529198 G A 0.170814 -2.1342e-05
8:11534146 G A 0.053731 -1.1943e-05
8:11537190 G T 0.936845 -2.6641e-05
8:11541697 G A 0.230569 1.0929e-05
8:11542672 C T 0.048033 -5.9479e-07
8:11546264 G T 0.028433 -1.9898e-05
8:11562526 T C 0.033553 4.3517e-06
8:11575840 T G 0.047839 -5.7532e-06
8:11576486 C T 0.041723 8.3741e-06
8:11580334 G A 0.336933 -5.0936e-06
8:11582707 A G 0.157687 2.6140e-05
8:11583841 T C 1.273155 8.7554e-06
8:11584909 T C 0.020518 -1.2910e-05
8:11589961 C T 0.097949 -1.9088e-05
8:11595969 A G 0.970711 -3.5653e-06
8:11599570 C A 0.136044 9.2693e-06
8:11604659 T C 0.221325 -3.6995e-05
8:11605130 A C 0.686730 -1.2424e-05
8:11612315 T C 0.322667 -1.8462e-05
8:11612698 A C 1.166200 1.8411e-06
8:11614575 G A 0.233173 -3.4435e-05
8:11615695 G A 1.024401 -1.3513e-05
8:11617339 A G 0.144149 2.2418e-06
8:11618311 T C 0.706232 1.6436e-05
8:11619397 A G 0.492046 -5.0024e-06
8:11634809 G A 0.869287 2.1734e-05
8:11635367 G A 0.035943 -1.3061e-06
8:11635569 C T 1.115030 -1.1932e-05
8:11635616 G A 0.514917 -4.4073e-06
8:11637276 A G 0.026420 -2.2302e-05
8:11638244 G A 0.026621 -2.0090e-05
8:11639188 A C 0.036120 1.0193e-05
8:11643553 T G 0.026301 -1.9364e-05
8:11643972 C T 0.158500 -1.0432e-05
8:11644647 G T 1.971312 1.6672e-05
8:11646791 G T 0.046479 2.3109e-05
8:11647014 A G 0.458758 1.9388e-05
8:11648722 A G 1.564891 -1.3318e-05
8:11653150 C T 0.338439 5.9312e-06
8:11655098 C T 0.134429 -3.5831e-05
8:11656357 C A 0.255745 -8.5710e-06
8:11660362 C T 0.340329 4.1903e-06
8:11665217 A G 1.166884 6.9721e-06
8:11666337 G A 0.161614 -1.8259e-05
8:11666791 C A 0.063835 5.0323e-06
8:11669676 A G 0.110355 -5.4255e-07
8:11671041 A G 0.375956 9.3775e-06
8:11683622 C T 0.051225 -1.4145e-05
8:11684403 A G 1.183216 1.5588e-05
8:11686089 C T 0.393240 -1.6704e-05
8:11688342 T G 0.340764 -3.7710e-06
8:11688485 C A 1.518660 9.6762e-06
8:11689119 C G 0.420789 -3.5929e-06
8:11691026 C T 0.048675 -1.0903e-05
8:11691142 T G 0.393900 9.6107e-06
8:11696352 C T 0.675633 -2.4599e-06
8:11697442 T C 0.535696 8.3825e-06
8:11697561 A G 1.948710 1.2680e-05
8:11698747 G A 0.540885 5.9248e-06
8:11699988 T C 0.572455 -5.2497e-06
8:11700101 C T 0.675280 -5.0004e-06
8:11702277 G C 0.321484 1.0330e-06
8:11702375 A G 0.527615 1.0003e-06
8:11702542 C T 0.695243 -1.0018e-06
8:11705342 C G 1.262694 8.3018e-06
8:11705677 G C 0.778954 1.3639e-07
8:11710174 C T 0.300211 -5.3337e-06
8:11710888 C G 0.778821 4.7762e-06
8:11714941 G T 0.283239 4.4919e-06
8:11718528 C T 1.140637 9.2171e-06
8:11722125 T C 0.859632 2.0396e-06
8:11735939 A C 0.584933 -2.7399e-06
8:11736582 A G 0.153366 6.3083e-06
8:11738559 G A 0.076438 7.8619e-06
8:11742769 G A 0.593633 7.5604e-06
8:11743561 A G 0.025533 -2.0594e-05
8:11746372 A G 0.134643 -9.4656e-06
8:11747171 T C 0.033696 -8.9462e-06
8:11749242 C A 0.712062 6.0135e-05
8:11750527 C T 0.517089 -1.2556e-05
8:11751693 C T 1.203173 3.0958e-05
8:11754289 G A 0.056695 -1.5185e-05
8:11755055 A C 1.089504 8.3673e-06
8:11755599 G C 1.867553 -3.6633e-06
8:11757383 T C 0.777356 -1.6147e-05
8:11764292 A G 0.758041 -6.2877e-06
8:11769642 C G 0.033716 -4.8496e-06
8:11770848 T C 0.015029 -1.2831e-06
8:11772046 G C 1.177165 1.3125e-05
8:11773889 G A 1.303281 2.9059e-06
8:11776838 G A 0.034903 -1.8921e-05
8:11780593 A G 0.812037 -1.1098e-05
8:11783007 T C 1.925003 2.2984e-05
8:11791383 T G 1.113231 2.1760e-05
8:11796606 A G 0.099027 1.4129e-05
8:11796674 C T 1.119048 1.7943e-05
8:11800876 T C 0.059041 5.2465e-06
8:11801503 G A 0.122492 -2.4565e-05
8:11804737 T C 1.927798 1.9054e-05
8:11804882 G T 0.235145 -2.8671e-05
8:11807080 G A 0.147583 4.5822e-05
8:11810752 C T 0.081042 1.4815e-05
8:11813909 G A 1.052510 -1.3126e-05
8:11823303 G C 0.552165 -2.8849e-05
8:11825896 A G 0.117981 1.9205e-05
8:11830502 C A 0.571993 6.3193e-05
8:11831788 A G 0.031513 3.9966e-05
8:11831948 C T 1.029099 1.3840e-05
8:11836318 A C 0.563194 6.6118e-05
8:11837821 G A 0.031584 -1.2784e-05
8:11838574 T A 1.731190 -2.9071e-07
8:11838932 G A 0.835000 5.3351e-06
8:11840500 G A 0.113333 -3.1651e-05
8:11841500 G C 0.143241 -1.1352e-05
8:11848006 C T 0.345806 6.4222e-06
8:11848833 T G 0.975416 7.0223e-06
8:11849367 C A 0.020705 1.4407e-06
8:11850945 C T 0.102362 -3.5284e-05
8:11851156 C T 0.645150 5.2004e-06
8:11853121 T C 0.036721 -7.8274e-06
8:11856864 T C 1.106890 9.3578e-06
8:11857173 G A 1.917983 4.9156e-06
8:11859740 C A 1.814312 1.0165e-05
8:11859977 T C 0.683667 8.8702e-07
8:11882065 A G 0.058021 1.3148e-06
8:11882401 T C 0.236753 -1.6509e-05
8:11894853 G A 1.079267 7.9820e-06
8:12009582 G T 0.048325 2.2451e-05
8:12472621 G A 1.444925 -2.4540e-05
8:12498200 C T 1.456236 -2.4698e-05
8:12511866 T C 0.023761 1.1396e-05
8:12513133 A G 0.060068 -6.1778e-06
8:12535814 T G 1.122570 4.5872e-05
8:12535831 T C 0.041512 -3.4715e-06
8:12550682 A G 0.501178 2.1963e-05
8:12551120 T C 0.024890 -3.8901e-06
8:12551156 A C 0.554956 -1.0726e-05
8:12569241 C T 0.024193 3.2877e-05
8:12570684 C T 0.037918 -2.8777e-05
8:12571159 A G 1.671356 -2.8943e-06
8:12571983 A G 0.234656 1.0996e-07
8:12575340 A C 0.511728 -2.7438e-05
8:12580568 A G 0.134596 9.6686e-06
8:12582289 G T 0.050980 -3.4284e-06
8:12582865 G A 0.267294 -2.4174e-05
8:12592956 A C 1.899216 5.7205e-06
8:12593045 G A 1.925384 2.4160e-05
8:12593429 T C 0.498060 -6.5495e-06
8:12597256 A G 0.054662 4.7928e-07
8:12600541 G A 0.032944 8.3351e-06
8:12609954 C G 0.490380 2.2288e-05
8:12610776 C T 1.707585 1.5748e-05
8:12616424 T C 1.221264 2.2510e-05
8:12620480 C T 0.078563 -6.3142e-06
8:12620690 A G 0.713534 2.1926e-08
8:12627878 T C 1.197044 2.3645e-05
8:12630134 T C 0.927424 2.2402e-05
8:12630744 G T 0.274981 4.2023e-06
8:12632727 C A 1.933972 -7.7199e-06
8:12632903 T G 0.638691 1.1803e-05
8:12634628 T C 0.247626 -1.6489e-06
8:12640730 G C 0.036212 1.2499e-05
8:12646634 A C 0.328103 3.2591e-05
8:12652105 G T 1.316472 1.9685e-05
8:12653432 G A 0.131532 -1.7035e-05
8:12655710 T C 0.328586 1.5884e-05
8:12660172 G A 0.179806 4.4852e-05
8:12660686 T C 0.068234 6.3807e-06
8:12663987 T C 1.133616 -4.1319e-05
8:12674716 T C 0.122098 -2.7390e-05
8:12675724 G T 0.023122 -1.1360e-05
8:12676098 A G 0.063920 9.9321e-06
8:12676156 C A 0.029313 4.0434e-05
8:12678379 A C 1.096888 -3.2184e-05
8:12682136 G A 0.109875 7.5894e-05
8:12683262 G A 0.086655 -2.0683e-05
8:12685783 T G 0.112470 -4.6965e-06
8:12691660 C T 0.087681 -2.0643e-05
8:12691761 A G 0.046319 2.1122e-06
8:12692587 C T 0.415652 -2.6946e-05
8:12698580 C T 0.130162 4.5539e-06
8:12706961 C T 0.898821 -2.3258e-06
8:12709839 G T 0.034233 3.6593e-06
8:12711863 A G 1.155559 -2.4128e-05
8:12713904 C A 0.121370 1.2046e-06
8:12714374 G C 0.133157 -9.0274e-06
8:12714425 G A 0.042545 6.7819e-07
8:12714790 G A 0.611577 -4.6879e-06
8:12715060 C G 0.269059 1.1790e-05
8:12715744 G A 0.306712 1.4545e-05
8:12716680 C G 0.213852 1.9476e-05
8:12717076 G A 0.026818 5.9735e-06
8:12717819 G C 0.101978 1.2048e-05
8:12718090 T C 0.951158 1.6769e-06
8:12718500 C T 0.624333 -5.3385e-07
8:12719989 G A 0.028953 1.7997e-06
8:12721474 C G 0.208113 1.9626e-05
8:12722373 G A 0.064529 1.5394e-06
8:12722703 C T 1.353235 -1.5518e-05
8:12723282 C T 0.212655 -6.6117e-06
8:12725963 T C 0.051613 -6.9954e-06
8:12726547 T C 0.127881 1.2628e-05
8:12728050 A C 1.781337 -1.8152e-05
8:12732634 G A 1.280516 -1.0384e-05
8:12737439 T A 0.022197 3.6324e-06
8:12745778 G C 0.516314 8.0623e-06
8:12745886 G A 1.105238 -1.3906e-05
8:12746831 C A 0.032383 -1.8355e-05
8:12755926 G T 1.795932 2.1041e-06
8:12760916 C G 0.020569 1.3913e-06
8:12771269 C T 0.028113 -3.4761e-06
8:12773322 A C 0.508205 -1.1535e-05
8:12782697 C T 0.174159 -9.4601e-06
8:12784982 C T 0.035912 -4.6046e-06
8:12785321 T C 0.675490 -4.8559e-05
8:12786564 T C 0.497860 -3.6050e-05
8:12794181 G A 0.155491 -9.1016e-06
8:12796560 C T 0.736626 3.0305e-05
8:12796589 A G 0.153907 -8.4900e-06
8:12799079 G A 0.050994 1.1037e-05
8:12800131 G A 0.060071 -1.0805e-05
8:12800270 C T 0.108315 -2.1321e-05
8:12802865 T C 0.039091 1.9392e-07
8:12806571 A G 0.037830 1.5625e-06
8:12808595 C T 0.859275 -5.0847e-05
8:12813596 T C 0.525157 -5.4035e-05
8:12814902 A G 1.722167 -4.9132e-07
8:12817506 A G 0.669738 -5.7320e-05
8:12832676 A G 0.616344 -2.5208e-05
8:12836424 G A 0.061183 -1.6778e-05
8:12839016 G A 0.071624 1.5539e-05
8:12841349 C G 0.179888 -6.3269e-06
8:12842387 A C 0.111405 -1.5542e-05
8:12848359 G A 0.031938 -1.0442e-05
8:12849095 A G 1.684867 -1.6556e-05
8:12851205 G A 0.533565 -3.5985e-05
8:12854041 G T 0.111803 -1.6132e-05
8:12855473 C T 1.661201 3.3208e-06
8:12865458 T C 0.246453 1.7549e-05
8:12866607 T C 0.164732 4.3768e-06
8:12872187 C T 0.096749 -2.6816e-06
8:12872211 C T 0.032659 -1.4270e-05
8:12872757 G A 0.785233 -3.3195e-05
8:12875961 A C 0.119188 3.6943e-07
8:12877611 G C 0.055563 -1.5799e-06
8:12878807 G T 1.452272 -8.1085e-06
8:12879539 G A 1.571432 -9.0281e-06
8:12880538 G A 0.299178 3.0198e-06
8:12884804 G A 0.189486 3.2000e-06
8:12885686 C T 1.961524 -1.0296e-05
8:12887638 C T 0.038010 1.5055e-07
8:12888743 G A 0.877759 -2.2766e-06
8:12888997 C T 1.952559 -6.2605e-06
8:12889146 G C 0.197424 4.4361e-06
8:12892133 A G 0.059347 -2.5594e-06
8:12893504 T C 1.065192 2.0161e-06
8:12894805 C T 0.136850 1.3516e-06
8:12896828 C T 0.245141 1.2579e-05
8:12898806 T C 0.928080 2.9680e-06
8:12900732 A G 0.086077 4.6023e-06
8:12901247 G A 1.847375 1.0833e-05
8:12901361 A G 0.045347 1.0607e-05
8:12908855 C T 0.798459 1.5844e-05
8:12919518 C T 1.043018 2.3852e-06
8:12919755 C A 1.863623 1.8828e-05
8:12923843 A G 0.097004 -4.2959e-06
8:12926012 A C 0.042783 4.2344e-06
8:12926119 A G 1.837696 1.3045e-05
8:12930346 G T 0.029327 -6.8055e-06
8:12930646 G A 1.093974 -3.5080e-06
8:12931659 A G 0.032550 -4.2533e-06
8:12933568 A G 1.843673 7.9015e-06
8:12936748 A C 0.081677 4.1136e-06
8:12948275 A C 1.794787 6.5840e-06
8:12948613 A G 0.091384 -1.2896e-05
8:12953849 C T 0.113673 1.7201e-05
8:12957475 T C 0.978836 5.2923e-06
8:12964191 C T 0.694142 1.9824e-05
8:12968049 G A 0.989046 -3.4889e-06
8:12972150 G T 0.033906 1.3032e-05
8:12973575 A C 1.656026 2.4840e-05
8:12978836 C T 1.050715 -8.7141e-06
8:12979400 A G 0.677387 3.1820e-05
8:12979786 C T 0.392285 -1.6340e-05
8:12979814 A C 0.081212 -9.0349e-06
8:12980515 G A 0.470848 -3.0021e-06
8:12980647 G T 0.570324 -3.5338e-05
8:12982055 T C 0.129941 -1.3937e-05
8:12982882 T G 0.036375 -4.1923e-06
8:12984121 A C 0.316102 1.8134e-06
8:12984589 A G 0.089310 7.5564e-06
8:12984930 G T 1.239959 3.1607e-06
8:12985015 C T 0.059052 -1.0362e-05
8:12986022 A C 0.132851 -4.0212e-06
8:12986585 T C 0.491849 3.8822e-05
8:12987675 A G 0.201742 5.4941e-06
8:12989691 T C 0.574828 1.8091e-05
8:12990659 A G 0.103569 1.1123e-05
8:12990734 A C 0.637579 1.3793e-05
8:12999084 A G 0.024302 4.5189e-06
8:13004829 C T 0.346252 1.2352e-05
8:13004933 C T 0.876784 -2.1802e-05
8:13007410 G A 0.055788 -6.8006e-06
8:13011024 C T 0.128836 1.7693e-06
8:13016379 A G 0.834871 2.6898e-05
8:13022012 G T 1.138114 -8.3122e-06
8:13026320 C T 0.029935 -1.2904e-05
8:13028787 G C 0.132743 8.7539e-06
8:13029624 C T 0.103545 2.2155e-05
8:13038220 G A 0.042539 9.0599e-06
8:13045309 C T 0.326791 8.9063e-06
8:13046662 G C 0.129282 -2.5323e-05
8:13049098 C T 0.136448 5.6475e-06
8:13050251 G T 0.228985 3.2888e-05
8:13060996 A G 0.083078 -2.0960e-05
8:13062363 A G 0.264880 -8.5244e-06
8:13062953 T C 0.097966 1.6001e-05
8:13063925 A G 0.029956 -9.5623e-06
8:13074044 T C 0.028909 -9.8100e-06
8:13078203 C T 0.991579 -1.1565e-05
8:13080723 A G 0.749331 -1.0732e-05
8:13086556 G A 0.905019 -2.3872e-05
8:13091606 G A 0.947979 -8.2509e-06
8:13092476 T C 0.033879 -4.9643e-06
8:13107653 T C 0.037684 -2.0265e-05
8:13110002 A G 0.445533 -1.4033e-05
8:13113115 G T 0.022072 1.4983e-06
8:13116089 G A 0.235971 7.4567e-06
8:13125038 C T 0.133127 -8.2220e-06
8:13141500 G A 0.057879 -4.9410e-06
8:13149377 G A 0.022789 1.7745e-05
8:13149462 G A 0.110280 -9.3822e-06
8:13149785 G C 0.163902 -1.3814e-05
8:13150060 C T 0.106377 3.1327e-05
8:13164746 G A 0.782779 -5.0174e-06
8:13172148 A C 0.028361 1.8804e-06
8:13172329 T C 0.096691 -1.4488e-05
8:13177259 A G 1.773358 1.2522e-05
8:13178772 A G 0.023823 -1.5901e-05
8:13180606 G A 0.754427 6.3435e-06
8:13181803 T C 0.111586 -2.6388e-05
8:13184332 G C 0.032217 -6.8394e-06
8:13185081 G A 0.110124 3.3848e-05
8:13188174 T G 0.057926 -3.0832e-05
8:13188461 C T 0.074959 1.0085e-05
8:13188747 T C 0.786161 -8.0916e-06
8:13191035 C A 0.062057 -3.6678e-06
8:13200369 C T 0.676432 -6.5511e-06
8:13207743 T C 0.181129 -7.9042e-06
8:13209750 T C 0.102675 3.4814e-06
8:13219603 A G 0.029684 -1.1849e-05
8:13222549 T C 0.314375 1.6411e-06
8:13222622 G A 1.284868 -1.6841e-05
8:13233321 G A 0.895673 -2.3464e-05
8:13233576 G A 0.152373 1.1245e-05
8:13247355 G T 1.654201 -1.0531e-05
8:13247636 C A 0.054040 4.7675e-05
8:13251397 A G 0.693734 -8.6153e-06
8:13251795 A G 0.392088 -1.3222e-05
8:13256204 G A 0.573190 5.4361e-06
8:13259397 C T 0.988179 -1.2925e-05
8:13260471 A G 0.167866 2.2109e-05
8:13260536 T C 1.701312 -3.5013e-05
8:13263061 C G 1.180282 -5.7157e-06
8:13267395 A C 0.661357 -8.6749e-07
8:13268891 A G 1.534547 -1.4196e-05
8:13274430 G C 0.129023 2.9693e-05
8:13274605 G A 1.415798 -2.7326e-05
8:13277735 G A 0.045894 2.2295e-05
8:13282821 C T 1.076778 -1.4738e-05
8:13283040 G A 0.641128 -5.1145e-06
8:13286753 T G 0.060218 8.0179e-06
8:13290539 A G 0.166109 1.0158e-05
8:13291754 A G 0.029742 -2.0479e-06
8:13291843 A G 0.053656 -5.3170e-06
8:13294808 G A 0.142272 2.3260e-05
8:13304895 G T 0.113160 1.5484e-05
8:13308826 G A 0.066208 5.7166e-06
8:13309934 G A 0.689657 -6.6304e-05
8:13312860 C A 0.027862 1.8825e-05
8:13313088 C T 0.053870 1.9454e-06
8:13314346 G T 0.832181 -2.6445e-05
8:13322037 C T 0.070512 -2.8913e-06
8:13327683 C T 0.726787 -1.6960e-05
8:13327831 C T 0.021752 1.3406e-05
8:13340392 T C 1.732788 -6.4131e-05
8:13342033 G C 0.270235 -4.8165e-06
8:13346961 G A 0.126752 1.9404e-05
8:13355565 G A 0.049770 2.6291e-06
8:13356802 A G 1.880850 -3.3371e-05
8:13356818 C T 1.938562 -2.0862e-05
8:13356819 G T 1.879575 -3.7484e-05
8:13357502 A G 0.061244 2.1124e-05
8:13360584 T C 0.060255 1.8658e-05
8:13366751 A G 1.859020 -4.1105e-05
8:13369061 G A 0.290807 3.8247e-05
8:13379596 A G 0.061890 2.0134e-05
8:13382080 C T 0.655717 -1.6822e-05
8:13392360 A G 0.055319 8.2561e-06
8:13392447 C G 1.132297 -7.3240e-06
8:13395662 C T 1.267947 6.7711e-05
8:13395694 C G 0.049535 -8.6551e-06
8:13395782 A C 0.030299 -1.3171e-05
8:13395939 A G 0.172912 1.2309e-06
8:13396010 C G 0.186701 -4.2245e-06
8:13396357 G C 0.064886 -4.7169e-06
8:13397424 G A 0.284069 7.1211e-05
8:13397806 G A 0.577688 2.3314e-05
8:13404303 C T 0.588951 -4.6687e-06
8:13406191 A G 0.394607 1.8552e-05
8:13412257 T C 0.087080 -5.9825e-06
8:13412918 G A 0.796908 -1.1209e-05
8:13413844 G A 0.144023 -5.6910e-05
8:13416650 G A 0.623799 -2.2612e-05
8:13418559 A G 0.048611 1.0584e-05
8:13424583 T C 1.643008 -1.0149e-05
8:13425657 G A 0.307194 -8.0406e-08
8:13427762 T C 0.161182 1.8832e-06
8:13433543 C G 0.138815 -4.3777e-05
8:13439224 C T 0.052595 1.2735e-05
8:13443286 C T 0.717910 -1.9634e-05
8:13444346 C T 0.041298 1.5975e-05
8:13446443 G A 0.236158 1.5644e-05
8:13449618 T G 0.065443 -1.9697e-06
8:13450172 A G 0.222437 3.6954e-06
8:13468460 T G 0.160781 -5.8304e-05
8:13471054 T G 0.145757 -1.3593e-06
8:13473759 T G 0.702509 -7.0716e-07
8:13475018 G A 0.187391 -4.6794e-05
8:13477767 T C 0.322490 1.7187e-05
8:13477873 C G 0.101121 -3.3197e-05
8:13478096 T C 0.059674 1.7317e-05
8:13478532 G A 0.410780 7.8389e-06
8:13483134 A G 0.038945 -3.8087e-06
8:13486337 A G 0.037306 -2.4053e-06
8:13487425 G A 0.104956 1.0931e-05
8:13489907 T G 0.170600 7.2950e-06
8:13489996 G A 0.067592 -1.7381e-05
8:13490172 G A 0.036708 1.3775e-06
8:13490580 C T 0.195221 -5.6191e-06
8:13490995 G A 1.435837 -1.9211e-05
8:13492011 C A 0.065406 1.1909e-06
8:13492171 G T 0.064988 6.1701e-07
8:13493131 G T 0.932894 7.1428e-06
8:13498043 A G 1.451201 1.6518e-05
8:13499052 A C 0.216810 -2.8307e-05
8:13509864 C A 0.215192 8.3023e-06
8:13510305 T C 1.283039 1.4591e-05
8:13515598 G A 0.083578 -1.9671e-05
8:13520105 G A 0.096960 4.5877e-06
8:13535778 C A 0.033322 1.0641e-05
8:13535851 T C 0.683691 -1.1892e-05
8:13535960 G A 0.049950 -4.7173e-06
8:13541436 T C 0.041022 9.3806e-06
8:13541522 A G 0.105428 7.8660e-06
8:13542567 C G 0.277164 1.2982e-06
8:13545082 G T 0.401006 1.4267e-06
8:13552540 G A 0.114690 1.5732e-05
8:13560198 C T 0.766884 3.2035e-06
8:13560620 A C 0.047173 -2.7698e-06
8:13563367 G C 1.961715 -6.0452e-06
8:13563693 T C 0.058130 2.2659e-06
8:13563865 G A 0.101842 -1.2039e-06
8:13565045 G A 0.281529 -3.0163e-06
8:13570009 C T 0.288944 -4.4062e-06
8:13571284 G A 0.100138 -1.8900e-05
8:13578094 C T 0.386556 -1.4904e-06
8:13580022 G A 0.030095 4.4970e-06
8:13580441 A G 0.062734 -3.2961e-06
8:13591904 T C 0.128874 2.7321e-05
8:13592729 G C 0.036963 -1.0177e-05
8:13598779 C A 0.766123 7.6223e-06
8:13602553 A C 0.761203 1.0674e-05
8:13607243 T C 0.104058 -1.8022e-05
8:13607468 G T 0.220699 1.3076e-05
8:13609471 A G 0.115730 -1.0209e-05
8:13611456 G C 0.141790 -2.0933e-05
8:13617188 T C 0.039411 -1.5348e-05
8:13618888 T C 1.205699 1.4171e-05
8:13629096 C A 0.123315 1.4314e-05
8:13632542 G A 1.265700 2.6067e-06
8:13634946 G T 1.375565 -1.0204e-05
8:13640782 T C 0.060762 -2.3307e-05
8:13642386 T G 0.110338 -2.1397e-06
8:13651378 A G 0.054730 6.4889e-06
8:13656346 G C 0.036531 -1.0395e-05
8:13656456 C T 0.143802 -2.7426e-05
8:13657068 A G 0.074694 2.4116e-05
8:13660647 A C 0.118052 -2.1351e-06
8:13661889 A C 0.052170 -2.3832e-05
8:13669455 T C 0.048668 2.0982e-05
8:13676147 A C 0.052871 -1.4109e-05
8:13677699 T C 1.138431 -4.2259e-06
8:13678594 T C 0.284436 8.3449e-07
8:13678650 A C 0.051018 1.4255e-05
8:13686498 A G 1.698028 4.1430e-06
8:13686590 T G 0.255915 6.1930e-07
8:13687093 G A 0.709937 1.4811e-05
8:13691040 G A 0.052503 -3.1080e-05
8:13695864 T G 0.984449 1.7971e-05
8:13696034 A G 0.038942 -6.0620e-06
8:13698748 A G 0.030303 -1.0233e-05
8:13702455 G A 0.292099 -1.4219e-05
8:13714813 T G 0.080997 1.0538e-05
8:13714966 G A 0.317792 1.7063e-05
8:13716390 A G 0.022633 4.9098e-08
8:13716524 G T 1.416907 1.4929e-05
8:13716899 A C 0.144904 1.5205e-06
8:13718842 G A 0.141456 -9.3013e-06
8:13719276 T C 0.066042 1.0285e-05
8:13719449 A G 0.152999 -2.4324e-06
8:13725740 T C 0.057277 8.1439e-06
8:13725995 A G 0.660664 -3.9785e-06
8:13727887 G A 0.361129 1.7876e-05
8:13727937 G A 0.067595 7.8640e-06
8:13728596 C G 0.063668 -4.9666e-05
8:13729890 A G 0.565418 1.6146e-05
8:13731095 A G 0.158214 3.9919e-06
8:13733048 G A 0.369724 8.2968e-06
8:13734203 G A 1.327695 -5.4177e-06
8:13734571 T G 0.024220 1.1310e-05
8:13736714 A G 1.322953 -7.6232e-07
8:13738687 T C 0.029521 -6.7392e-06
8:13740975 G A 0.118059 -1.5767e-05
8:13742298 T C 0.468825 1.8928e-05
8:13743185 C T 0.069938 -2.4914e-06
8:13746861 A C 0.814992 -1.4011e-05
8:13749570 T C 0.103134 2.8242e-05
8:13752289 G C 0.171579 -4.9999e-05
8:13752557 A C 0.166200 5.8199e-05
8:13759492 T C 0.102800 3.0997e-05
8:13760506 G C 0.030112 6.3929e-06
8:13762061 T C 0.097320 9.4093e-06
8:13767119 T C 0.819004 -2.6388e-05
8:13773647 T G 1.085040 1.0051e-05
8:13779674 T G 1.801702 -2.3047e-05
8:13782727 T C 1.191794 1.5080e-05
8:13786472 A G 0.070084 -1.0707e-05
8:13787726 G A 0.175302 5.1705e-06
8:13788476 C A 0.077611 1.3746e-05
8:13791607 A G 0.051905 -9.4846e-06
8:13797838 A G 0.078339 1.5804e-05
8:13801864 C T 1.774721 1.5195e-05
8:13804887 T G 0.312974 7.7233e-06
8:13805058 A G 0.035664 2.6931e-05
8:13807478 A G 0.105252 -5.3246e-07
8:13807675 G C 0.055951 8.2141e-06
8:13807728 A G 0.031023 1.0566e-05
8:13807771 C T 0.120741 -2.9572e-06
8:13808628 A G 0.289053 -1.0056e-05
8:13814455 G A 0.027865 -1.0030e-05
8:13815341 A G 0.058790 5.8040e-07
8:13817602 A C 0.539895 8.3575e-06
8:13817811 G A 0.106564 -4.5416e-07
8:13822286 C T 0.060445 -1.5665e-05
8:13828275 G T 1.540375 3.0876e-06
8:13829011 C T 1.382545 5.6638e-06
8:13843718 G A 0.917789 1.2298e-05
8:13845422 A T 0.237753 -1.7103e-05
8:13845946 A G 0.106258 1.2360e-05
8:13850629 C A 0.065457 -1.0602e-05
8:13852685 C G 0.044446 -4.1880e-05
8:13858477 G T 0.037956 -3.7573e-05
8:13859883 A G 0.136812 1.9492e-05
8:13862759 A C 0.767513 -3.3359e-05
8:13864570 G A 0.126399 1.4774e-05
8:13867044 C T 0.029640 -2.6920e-06
8:13870135 C T 0.177104 3.0810e-05
8:13871178 T G 0.099152 3.0842e-06
8:13876470 G C 0.065481 -4.2893e-06
8:13880224 A G 0.148219 5.9436e-06
8:13887171 C T 0.543676 2.9974e-05
8:13892869 G A 1.033417 -2.5571e-05
8:13892917 G A 0.030619 5.4604e-06
8:13895170 G T 0.520237 -1.5155e-05
8:13895569 G A 0.316744 1.8406e-05
8:13896376 G A 0.087120 8.7924e-06
8:13896804 G A 0.912944 -2.5405e-05
8:13898502 C T 0.043178 9.0924e-06
8:13898600 T C 0.078529 5.0453e-06
8:13901327 T C 0.034223 8.3926e-07
8:13903209 A C 1.755055 5.2664e-06
8:13903756 G A 1.527649 -1.3123e-06
8:13911281 A G 0.654751 4.0007e-05
8:13913508 A G 0.027012 -4.8836e-06
8:13915172 G A 0.656285 4.0678e-05
8:13918328 A C 0.064787 1.2598e-05
8:13920835 T C 0.082990 -4.7199e-06
8:13921226 A G 0.884789 5.4830e-05
8:13923448 G A 1.837301 1.2894e-05
8:13923485 T C 0.026454 -3.2587e-05
8:13925509 G A 0.082612 8.2070e-06
8:13927381 G T 1.038608 8.9059e-05
8:13933102 T G 0.022915 7.6911e-07
8:13938171 T G 0.129074 -1.0511e-05
8:13944086 T C 0.600602 -4.7817e-05
8:13947515 G A 0.240857 -2.0354e-06
8:13950362 G C 0.037616 -5.3265e-06
8:13956281 C T 0.492005 -4.8937e-06
8:13958463 A G 0.167315 -1.3885e-05
8:13958720 C G 0.980182 -2.6298e-05
8:13961340 T C 0.134582 -1.0273e-05
8:13964043 A G 0.275420 -1.5777e-05
8:13966546 C T 0.204244 -4.0386e-06
8:13977892 T G 0.277449 -1.7797e-05
8:13979492 A G 0.038285 1.0528e-05
8:13981490 C T 1.020256 1.5419e-05
8:13983223 A C 0.033454 -6.4181e-06
8:13987423 A G 0.042467 5.1130e-06
8:14000763 C G 0.262640 -1.2877e-08
8:14002956 A G 0.030928 1.3885e-05
8:14003368 A G 0.085859 -8.3316e-07
8:14011134 A G 0.036137 -4.4954e-06
8:14016113 A G 0.101672 1.5511e-06
8:14017890 T C 0.681593 -1.3769e-06
8:14021456 C T 0.339914 -1.5114e-05
8:14021957 C A 0.125715 2.3720e-05
8:14025149 T C 1.033288 -1.7708e-05
8:14029673 G A 0.026984 -1.5621e-05
8:14031210 C T 0.023207 1.2927e-06
8:14032635 G T 1.725016 1.8583e-06
8:14035910 A G 0.039244 1.0135e-05
8:14038813 A G 0.090537 4.0989e-07
8:14043880 T G 0.990980 -8.7722e-06
8:14047282 A G 0.025485 2.9415e-06
8:14048060 A G 0.028327 -4.9085e-06
8:14052452 C T 0.087148 2.7989e-05
8:14059101 C T 0.059137 -1.1891e-05
8:14065622 A C 0.026787 -6.1668e-06
8:14065990 C T 0.242248 1.0805e-05
8:14070093 T C 0.687335 6.1614e-06
8:14071364 G A 0.141174 -6.1472e-06
8:14071578 A G 0.031023 -5.5086e-06
8:14072282 G A 0.055489 -8.1071e-06
8:14080043 C T 0.129985 1.2208e-05
8:14082775 A G 0.877678 1.9767e-05
8:14083414 G T 0.044721 2.9801e-06
8:14083795 A G 1.163650 -2.5173e-05
8:14088076 T C 0.751014 1.2865e-05
8:14095199 C T 0.692632 1.3524e-05
8:14098306 A G 0.577456 -9.5438e-06
8:14106390 A G 0.078148 1.2398e-05
8:14106588 C G 0.045731 -4.7365e-06
8:14107043 A C 0.082317 1.6742e-09
8:14107943 C T 0.041199 -2.3721e-06
8:14108422 C A 0.047088 -4.9401e-06
8:14112568 C T 0.136156 4.4329e-06
8:14128754 A G 0.750178 1.6552e-05
8:14133626 G C 0.261021 -1.4759e-05
8:14140213 C T 0.053999 -1.1422e-06
8:14140962 T C 0.384738 -6.0273e-06
8:14147742 C T 0.029745 1.6578e-05
8:14148696 C T 0.098840 6.2585e-06
8:14151309 G T 0.036963 1.3191e-05
8:14154114 A G 0.048107 2.1436e-05
8:14162752 T C 0.075864 -5.4819e-06
8:14171298 A C 0.050858 5.7533e-06
8:14172535 T C 1.499189 8.8722e-06
8:14173150 C T 0.865323 9.0603e-06
8:14176010 C A 1.889346 -7.3742e-06
8:14178888 C T 0.042501 -7.2395e-06
8:14194356 G A 1.515338 4.5196e-06
8:14196358 A C 0.087127 1.5043e-05
8:14201673 A G 0.084033 1.2301e-05
8:14203272 C T 0.105568 -2.3191e-06
8:14206057 C T 0.036310 -1.6485e-05
8:14207321 T C 0.570198 8.5826e-07
8:14207948 G T 0.043110 -1.5820e-05
8:14215888 T C 0.171191 1.3068e-05
8:14241033 A G 0.050062 -1.8580e-05
8:14242443 C T 0.576481 -1.9061e-06
8:14253052 T C 0.063818 -2.1665e-07
8:14256319 C G 0.035382 1.6408e-05
8:14270114 G A 0.755849 -5.6672e-06
8:14271287 T C 0.091530 -1.3800e-06
8:14271730 T C 0.027505 4.0481e-06
8:14279064 G A 0.089089 8.9432e-06
8:14279790 A G 0.097327 2.5516e-06
8:14281719 T C 0.050246 3.8522e-06
8:14284364 C A 0.040839 8.4378e-06
8:14285056 A G 1.887068 -4.1711e-06
8:14286167 G A 0.578337 1.2565e-05
8:14296847 C T 0.062285 5.7550e-06
8:14300289 T C 0.051667 7.8733e-06
8:14303521 C A 0.966627 7.9245e-06
8:14308744 T G 0.597332 4.3313e-06
8:14311502 C A 0.052269 -1.3272e-06
8:14318257 C T 0.208977 1.2366e-05
8:14318404 G A 0.095215 -1.1690e-05
8:14325353 C G 0.231151 -8.1381e-06
8:14339541 A G 1.594772 7.0284e-06
8:14340526 C T 0.046520 -6.1050e-06
8:14343547 A G 0.038887 -1.6490e-05
8:14343856 A G 0.209555 6.2308e-06
8:14345901 G T 0.526629 4.7326e-06
8:14348026 G C 0.073926 5.3239e-06
8:14351512 C T 0.050484 -6.4173e-07
8:14357754 A G 0.392866 -2.5942e-06
8:14374327 G C 0.118341 5.0950e-06
8:14376095 T G 1.426562 -4.5714e-06
8:14378415 A G 0.046880 -1.4297e-05
8:14384443 C T 1.040733 -3.3734e-06
8:14386985 A C 0.535356 7.1478e-06
8:14388093 T G 0.378710 6.9219e-06
8:14388399 G C 0.592167 2.1632e-05
8:14389301 T C 0.218901 -9.9714e-06
8:14389694 G A 0.060354 -2.3601e-05
8:14394394 A G 0.655578 2.3051e-05
8:14406161 A G 0.125113 -1.6165e-05
8:14406746 C A 1.845964 5.1677e-06
8:14408354 A G 0.029242 -1.2061e-06
8:14410269 C T 0.136289 -2.8196e-05
8:14410807 C G 0.123519 3.3571e-06
8:14427597 G T 0.118807 2.4778e-05
8:14431088 G A 0.023897 -1.2380e-05
8:14434359 C G 0.033794 1.8842e-05
8:14435306 G T 0.041954 1.1110e-05
8:14443473 T C 0.096953 1.6053e-05
8:14445423 G A 0.020314 -2.5550e-05
8:14449721 T C 0.461336 -5.5463e-06
8:14450366 G A 0.236447 -1.7475e-05
8:14451332 G A 1.205699 2.6706e-05
8:14452324 C T 0.496534 2.0602e-07
8:14453097 G A 1.947119 4.9552e-06
8:14453966 T G 0.318125 -1.4034e-05
8:14458881 A G 0.133712 2.7709e-05
8:14462558 C T 0.429428 2.7068e-06
8:14466928 C T 1.657791 -9.8067e-06
8:14470122 C T 0.069798 -2.7346e-05
8:14476039 C G 0.683079 1.9982e-05
8:14483317 T C 0.686319 1.9553e-05
8:14483968 C T 0.125494 -3.4438e-06
8:14486601 G A 0.059572 -8.5439e-06
8:14493397 A C 0.701615 1.3159e-05
8:14493721 G T 0.184107 -5.2934e-06
8:14497934 G A 0.032846 -1.2187e-06
8:14504159 C T 1.823644 3.1738e-07
8:14506781 G A 0.574526 2.0255e-05
8:14508908 G A 0.468145 -1.4102e-05
8:14513442 C T 0.983358 1.7626e-05
8:14523891 C T 0.203095 6.8694e-06
8:14527925 T C 0.048335 -8.6498e-06
8:14528081 G A 0.860580 -1.5368e-05
8:14533608 G A 0.151850 1.6459e-05
8:14539068 C T 1.113102 2.1675e-05
8:14539657 C A 0.088433 -4.2536e-06
8:14542322 T G 1.501725 5.3985e-05
8:14544395 T G 1.578058 -1.8029e-05
8:14550224 G T 0.098336 4.1364e-05
8:14552154 T C 0.038649 -1.8844e-05
8:14554261 C T 0.209888 1.4298e-05
8:14554484 C T 0.146386 2.1944e-05
8:14559315 G A 0.040502 -3.3303e-06
8:14561029 C T 0.029218 -2.0199e-06
8:14562128 T G 0.043521 6.5302e-06
8:14569684 C T 0.082782 -1.0385e-05
8:14573221 T C 0.454342 5.4681e-06
8:14576241 G T 0.497962 -7.0486e-05
8:14577786 G A 0.039931 1.2450e-05
8:14580394 A G 0.038894 3.2874e-06
8:14585534 G A 0.036840 1.7870e-05
8:14589550 A C 1.010482 3.0575e-05
8:14590309 G A 1.494827 -2.0805e-05
8:14595739 T G 0.029687 1.5327e-06
8:14611421 G A 0.025822 3.5695e-06
8:14619754 G T 0.059347 -2.6369e-05
8:14621246 T C 0.099091 -2.7699e-06
8:14625051 A G 0.130978 7.2134e-06
8:14631741 G T 0.106690 -7.0777e-06
8:14632554 C T 0.022286 7.8283e-06
8:14634749 T C 0.374273 7.8509e-06
8:14635112 G A 1.441783 3.1773e-06
8:14636815 A G 0.035535 -8.3552e-06
8:14639668 A G 0.290596 2.2989e-05
8:14653116 T C 0.905706 8.5201e-06
8:14657902 C T 0.036157 -1.2780e-05
8:14659351 T G 0.039499 1.5836e-05
8:14667306 G A 0.036263 -9.0576e-06
8:14672151 T C 0.030139 -5.5644e-06
8:14672217 G C 0.505700 -3.6446e-06
8:14674587 G A 0.388845 -1.0468e-05
8:14674681 G C 0.048621 9.7891e-06
8:14680336 C T 0.314953 -2.5665e-05
8:14681936 T C 0.149011 -1.6002e-05
8:14683156 A C 0.127925 -1.0530e-05
8:14691089 G C 0.135616 9.0141e-06
8:14692790 A G 0.391806 2.8094e-05
8:14694373 A G 0.715163 2.5311e-05
8:14697235 C T 0.175166 -2.8182e-07
8:14698994 C T 0.326352 -7.5455e-05
8:14701740 A G 0.265084 1.2497e-05
8:14710401 T C 0.061581 -1.7525e-05
8:14740999 G A 0.144724 -1.4149e-05
8:14744538 C T 0.149211 6.6859e-06
8:14748237 A G 0.020640 6.1539e-06
8:14748493 G T 1.297240 -2.0143e-05
8:14749723 G A 0.292341 -2.1001e-05
8:14757196 G T 0.171460 5.7701e-06
8:14759706 A G 0.040533 -1.4262e-05
8:14772375 C A 0.093322 2.5254e-05
8:14778404 A C 0.037697 9.7185e-07
8:14780948 C T 0.181792 -5.7590e-06
8:14783620 T C 0.190268 -2.8304e-05
8:14787601 T C 0.122193 -1.0808e-05
8:14797389 G T 0.250169 -3.2644e-05
8:14798185 T C 0.039044 3.8290e-06
8:14804766 G A 0.467350 4.9460e-05
8:14805314 T C 0.032659 7.4254e-06
8:14806180 T C 0.043888 6.0371e-06
8:14808268 G A 0.057532 -9.1258e-06
8:14810028 C G 0.059052 1.0907e-05
8:14810579 T C 0.097956 2.0024e-06
8:14810584 A G 0.171735 -1.3961e-05
8:14817754 C T 0.030918 2.2806e-05
8:14821960 A C 1.958917 1.2476e-05
8:14830446 C T 0.087137 2.0317e-06
8:14839006 C T 0.898373 1.3897e-05
8:14842749 G A 0.057216 2.9157e-05
8:14848649 A G 0.048077 1.0195e-05
8:14848938 C T 0.078264 -1.4942e-05
8:14848986 C T 0.055016 1.9609e-05
8:14857431 A G 0.705609 1.6028e-05
8:14859533 C A 0.029585 -5.5185e-06
8:14861046 A C 0.373182 -6.3587e-06
8:14861901 T G 0.097419 -2.0531e-05
8:14861975 A G 0.090687 -3.1777e-05
8:14864683 C T 1.047380 -1.5559e-05
8:14864747 G T 0.042505 1.0360e-05
8:14869351 C G 1.353184 -2.1492e-05
8:14873559 T A 0.852434 3.9929e-05
8:14873594 T C 0.171773 -1.8645e-05
8:14875651 C A 0.938259 -6.5008e-06
8:14878724 C T 1.852672 7.9772e-06
8:14879087 A C 0.734501 1.2833e-05
8:14879302 C G 0.049015 2.2403e-06
8:14879360 G A 1.407550 -5.4125e-05
8:14879392 C G 1.874363 -2.4524e-06
8:14879525 G T 0.367079 2.7499e-06
8:14884411 G C 0.057804 -3.7789e-06
8:14884441 T C 1.312882 1.0957e-05
8:14890340 T C 0.037497 3.0536e-05
8:14890729 A G 0.033974 6.6666e-06
8:14892269 G T 0.269810 2.2524e-05
8:14893100 A G 1.252189 1.5851e-05
8:14894559 C T 0.381416 1.2200e-05
8:14896918 A G 0.117542 -4.0953e-05
8:14899596 A C 0.207467 -9.1489e-06
8:14900324 C T 1.208498 1.1879e-05
8:14908145 A G 0.108947 -5.9436e-06
8:14913133 G A 0.236005 1.1038e-05
8:14915913 T C 1.237406 1.5521e-06
8:14921848 G A 0.128982 -9.7564e-07
8:14927163 T C 0.081218 -3.8679e-05
8:14929454 T C 0.039156 4.6837e-06
8:14932671 T C 0.050056 -6.9038e-06
8:14941744 C T 0.029374 1.3579e-05
8:14942783 C T 1.476645 1.6500e-06
8:14950777 G A 1.798754 1.4312e-05
8:14951007 C A 1.726634 1.8359e-05
8:14960077 G A 1.738064 -9.2663e-06
8:14961880 T C 0.385931 5.4464e-06
8:14965403 A G 0.420364 3.3315e-05
8:14966121 G T 0.107683 -5.3765e-06
8:14972759 C G 0.054169 -1.5448e-05
8:14976224 G A 1.124865 -2.1020e-05
8:14979482 A G 1.689957 -9.4970e-06
8:14984936 G A 0.036348 -4.6577e-06
8:14986667 T C 0.038768 1.0945e-06
8:14998846 C G 0.048869 1.2271e-05
8:14999559 T C 1.756749 1.9112e-05
8:15001034 C T 0.029558 -4.2963e-06
8:15003364 C T 1.038085 -1.5748e-06
8:15004599 C T 0.378183 1.7280e-05
8:15005521 C G 0.056468 -4.8078e-06
8:15005820 A G 0.196880 2.4141e-05
8:15006230 T C 0.025879 -1.3770e-05
8:15009386 C T 0.075245 -1.3035e-05
8:15009896 A G 0.041991 -1.2332e-05
8:15010403 G A 0.404657 6.3746e-06
8:15016487 G A 0.153822 -9.8192e-06
8:15026302 T C 0.354353 -3.2497e-06
8:15027295 C A 1.717125 1.9198e-05
8:15034778 T C 0.144387 1.2237e-05
8:15039568 A C 1.134698 -9.7992e-07
8:15042489 G A 0.061448 -1.8569e-05
8:15051928 T C 0.930739 6.9938e-06
8:15056409 A G 0.134375 2.2257e-05
8:15059544 C A 0.045401 -3.9434e-06
8:15064908 G T 1.670442 1.2595e-05
8:15068168 A G 1.670265 1.3668e-05
8:15068763 T C 0.066290 -9.7477e-06
8:15073156 C T 0.064712 -6.9660e-07
8:15074428 T C 0.470301 9.9034e-06
8:15085138 A G 0.154423 1.8820e-05
8:15088870 T C 0.091809 -3.7011e-06
8:15093247 T G 0.508080 1.6312e-05
8:15094597 C T 1.215933 3.1458e-06
8:15098815 G A 0.044626 4.0351e-06
8:15103255 T C 0.026046 -4.1558e-06
8:15111581 G A 0.048692 -2.5598e-06
8:15117581 G A 0.760105 6.3028e-06
8:15135661 C T 0.022177 -3.0890e-05
8:15136875 T C 0.027477 1.2422e-05
8:15143685 A G 0.034291 -9.7669e-06
8:15150129 C G 0.127629 -1.7731e-05
8:15150886 G A 0.081507 -4.0026e-06
8:15150980 T C 0.053523 1.7239e-06
8:15154405 A G 0.042386 3.9278e-06
8:15162595 C T 0.293303 2.3225e-05
8:15168233 A G 0.034845 -9.4666e-06
8:15178347 A G 0.079450 3.0330e-05
8:15186872 A G 0.116583 8.3567e-06
8:15191900 G A 0.069271 4.2087e-06
8:15204812 A G 0.091064 1.4177e-06
8:15209080 A G 0.796164 3.3948e-06
8:15216023 A G 0.711661 1.7945e-05
8:15218615 A G 1.712586 2.0610e-05
8:15218842 A G 0.024193 -1.3156e-05
8:15224160 A G 1.454305 -2.0106e-06
8:15227819 T C 0.030391 1.2624e-05
8:15230000 A G 0.363108 4.7377e-06
8:15232432 G A 0.041376 -2.0371e-05
8:15237966 G A 0.085223 -1.3214e-05
8:15240134 G C 0.064087 2.2744e-06
8:15242848 G A 1.214944 1.9543e-05
8:15248965 T C 0.033716 8.0349e-06
8:15254396 A G 0.061486 1.6263e-05
8:15256321 G C 0.083438 -1.9914e-05
8:15258184 G T 1.750698 3.8700e-06
8:15259319 G C 0.052653 1.4537e-05
8:15261433 T C 0.757800 3.4616e-05
8:15266280 G A 0.059327 -8.4988e-07
8:15269831 T G 0.088831 -7.3757e-06
8:15270508 C T 0.025913 -4.5740e-06
8:15270777 G T 0.056784 -1.1240e-05
8:15272393 C T 0.109311 -9.8818e-06
8:15276856 A G 0.063736 -1.1924e-05
8:15280062 G C 0.255065 -1.4571e-05
8:15281140 T C 0.480810 -5.0365e-06
8:15282076 T C 0.048951 -2.3265e-06
8:15282462 T G 0.702597 -9.4502e-07
8:15285747 T C 0.259471 -1.3712e-05
8:15289513 T C 0.166122 1.3385e-05
8:15295600 C A 0.342665 -1.1470e-05
8:15298515 A G 1.909762 1.4093e-06
8:15299409 G T 0.079270 -2.6340e-05
8:15301566 G A 0.423485 -4.9400e-06
8:15305181 G A 0.597070 2.8019e-06
8:15305370 T C 0.047370 2.0685e-06
8:15316380 T G 0.139359 -3.0744e-06
8:15318664 T C 0.020086 5.2616e-06
8:15318949 C T 0.567509 1.1765e-05
8:15319937 G A 0.472120 9.3121e-06
8:15324518 C T 0.930171 6.5896e-06
8:15330463 C T 0.146104 -1.0198e-05
8:15347819 T G 0.290654 1.7537e-05
8:15349153 G T 0.210524 7.0280e-06
8:15349876 G C 0.050504 1.6677e-05
8:15355669 C A 0.639578 -2.5041e-06
8:15358378 A G 0.150772 -2.0099e-06
8:15359478 T C 0.100791 -8.7993e-06
8:15359762 T C 1.723081 1.2645e-05
8:15359838 G A 0.563578 -1.2429e-05
8:15361577 G A 1.453220 1.6729e-05
8:15362512 T C 0.110494 1.1903e-06
8:15362709 C T 0.521009 -2.9976e-05
8:15363772 G C 0.141065 2.5035e-06
8:15363813 A C 1.114693 1.4157e-05
8:15367209 C A 0.233384 -3.2154e-05
8:15367278 G A 0.465106 -9.0508e-06
8:15368680 G A 0.047312 4.7679e-05
8:15369492 T C 1.229005 3.7178e-07
8:15369699 A G 0.035100 2.1108e-06
8:15372191 A G 0.195619 1.5371e-06
8:15375767 T C 0.047717 -1.2235e-05
8:15377047 T C 0.054720 -2.2745e-06
8:15377498 T G 0.042508 -2.5693e-06
8:15381955 A G 0.121639 -9.9869e-06
8:15382325 G A 1.437635 -1.8328e-07
8:15384279 C A 0.284987 1.5478e-05
8:15386221 A G 0.021902 -7.5690e-07
8:15386569 A C 1.908895 1.4325e-06
8:15387804 G C 0.754866 6.8058e-07
8:15391156 C A 1.180432 4.2263e-05
8:15392738 G A 0.387158 6.1718e-06
8:15419777 T G 1.740301 1.3156e-05
8:15425278 G A 0.856429 1.0423e-05
8:15425610 G T 0.442538 -2.7820e-06
8:15442694 A G 0.219241 -1.5876e-05
8:15446876 G A 1.044075 1.4116e-05
8:15446999 T G 0.201718 -2.5025e-05
8:15465356 C T 0.056869 -1.4679e-05
8:15468038 A G 0.040128 1.2681e-05
8:15468256 T A 0.050691 8.9520e-06
8:15470066 A G 0.037289 -1.1550e-05
8:15472067 C T 0.074681 -1.7248e-05
8:15483988 G A 0.066691 -6.8362e-07
8:15486397 T C 0.360487 -2.5180e-06
8:15493908 T C 0.047207 -1.1334e-05
8:15493911 C T 0.250526 -1.2153e-05
8:15495181 G T 0.792213 -1.1716e-06
8:15498540 C T 0.076448 2.3922e-06
8:15500851 C T 0.027658 7.5336e-06
8:15507302 G C 0.070536 5.1930e-06
8:15512041 C A 1.087386 -3.4294e-06
8:15522444 C G 0.067857 4.2656e-07
8:15525227 G A 0.217629 -1.7369e-05
8:15527860 G A 0.051212 1.3172e-05
8:15529167 G C 0.036184 1.1345e-05
8:15531381 G T 0.103820 4.4581e-06
8:15536078 G T 0.616639 6.5365e-06
8:15544928 G A 1.753078 9.2650e-06
8:15545507 T C 0.050212 1.0019e-05
8:15546432 A G 0.039248 5.1420e-06
8:15567127 T G 0.375170 -3.3900e-06
8:15572842 C G 0.048383 -6.9304e-06
8:15581135 C T 0.103514 6.9295e-06
8:15584830 C T 0.064138 -5.0456e-06
8:15588529 A G 0.664421 -2.6424e-06
8:15592751 C A 0.051895 1.3851e-05
8:15593097 C T 0.610595 -2.8570e-06
8:15608871 C A 0.028327 -1.3564e-05
8:15611774 T G 0.061612 -1.2813e-05
8:15619129 G A 0.471209 -1.5768e-06
8:15621429 T G 0.021008 -2.1575e-06
8:15632576 A G 0.027161 1.7219e-06
8:15635762 T C 1.132511 1.7740e-07
8:15647248 C T 0.130404 2.4476e-06
8:15648391 C G 0.041852 1.1293e-06
8:15652803 C T 0.061754 -1.9596e-05
8:15654790 A G 0.935631 -1.2158e-06
8:15657119 C T 0.466911 1.6341e-05
8:15657603 A C 0.206148 2.2472e-07
8:15659150 T C 0.094835 -6.6205e-06
8:15660605 G T 0.279479 2.3311e-05
8:15660835 G T 0.339588 -1.3111e-05
8:15665612 A G 1.774493 1.3488e-05
8:15667354 G C 0.210473 3.2442e-06
8:15668518 C T 0.320158 1.8503e-06
8:15669057 A G 0.070866 1.0277e-06
8:15669480 T C 0.053639 -9.0451e-06
8:15675857 C T 0.027056 1.5938e-05
8:15677023 G A 1.222790 3.4499e-05
8:15684006 G A 0.097718 1.5440e-05
8:15685143 C T 0.249965 -8.8691e-06
8:15691455 A C 1.454767 8.3252e-06
8:15691700 G A 0.051847 3.4964e-06
8:15692532 A G 1.022697 9.1549e-06
8:15695497 G T 0.256075 -4.3688e-05
8:15699657 A G 0.058735 6.0216e-07
8:15702143 T C 0.210758 -8.8058e-06
8:15705046 T C 0.033026 6.4072e-06
8:15705470 A G 0.079743 -1.5962e-05
8:15707737 G A 1.541109 -1.7911e-06
8:15708869 G A 1.924514 -7.1326e-06
8:15709047 C A 0.311465 9.8888e-06
8:15709114 G T 1.001564 2.2131e-05
8:15709201 G A 0.144234 8.6414e-06
8:15710278 T C 1.928366 -9.2275e-06
8:15711707 A G 1.033753 2.8943e-05
8:15713842 C G 1.380818 2.2764e-05
8:15716646 C T 1.143031 -2.8075e-05
8:15718965 G A 0.061979 -4.4813e-05
8:15726335 C T 0.594156 -5.5922e-06
8:15727747 A G 0.055818 -5.3023e-06
8:15736329 T C 0.063441 8.2587e-06
8:15740210 A G 0.043409 3.4105e-05
8:15740527 T C 0.044470 -4.3384e-06
8:15743594 A C 0.073888 -1.8468e-05
8:15744430 A G 0.745255 -8.7994e-06
8:15745669 T C 1.567196 -9.9672e-07
8:15757961 C T 0.048563 -1.6289e-05
8:15763501 A G 0.091975 -8.1131e-06
8:15765872 G C 0.090857 1.8973e-06
8:15768769 T G 0.873323 4.7085e-06
8:15770661 G A 0.134643 2.7796e-05
8:15771612 A C 1.418511 -8.2107e-06
8:15773708 A G 0.567114 -1.3476e-05
8:15779169 G T 0.032835 -6.0689e-06
8:15788966 G A 0.195592 -7.7454e-06
8:15789920 C T 0.887799 -4.1990e-06
8:15793692 T C 0.027637 2.5855e-06
8:15795560 C A 1.054550 1.4917e-05
8:15796785 G A 1.043939 7.6662e-06
8:15799913 A G 0.472776 -2.1682e-05
8:15806329 G T 0.873442 8.2199e-06
8:15811475 C T 0.024010 -1.1872e-05
8:15813380 G A 1.854212 1.3728e-05
8:15820384 C T 0.849245 -5.5428e-06
8:15821539 A G 0.048825 1.3954e-05
8:15821875 T C 0.164045 3.2216e-05
8:15827794 G A 0.063699 1.1961e-05
8:15830593 A G 0.040118 2.8404e-06
8:15830643 C T 1.489187 1.9964e-05
8:15830892 C T 0.060075 -6.8211e-06
8:15831833 G A 0.409991 1.1185e-06
8:15834038 T C 0.030034 2.8682e-06
8:15839117 T C 0.667603 3.0615e-05
8:15853413 A G 0.094787 -1.9716e-05
8:15856474 T C 0.022177 1.0428e-05
8:15865104 C T 0.807689 -7.6032e-06
8:15872615 T G 0.245630 3.9940e-05
8:15875132 C T 0.034559 -5.9091e-06
8:15879418 C G 0.058423 -4.0068e-06
8:15884259 T C 0.078451 2.4758e-05
8:15885087 C G 0.032006 -1.8556e-06
8:15899174 T A 0.131101 -2.7260e-05
8:15900475 A G 0.021086 -4.8430e-07
8:15905116 C T 0.174642 1.6295e-05
8:15910796 T C 0.290052 8.1727e-05
8:15911085 A G 0.113459 -2.6672e-06
8:15921192 A C 1.397143 5.1420e-05
8:15933235 T C 0.108397 1.2531e-05
8:15935534 T C 0.155535 -1.3912e-05
8:15939182 G A 1.711729 -9.8923e-06
8:15939879 T C 1.153801 1.4267e-05
8:15943343 T C 0.021079 9.4156e-06
8:15950644 T C 0.131529 -2.7261e-06
8:15952089 A G 1.595159 5.1356e-06
8:15952841 G A 0.027501 -1.2165e-05
8:15959024 A G 0.332023 -2.6779e-05
8:15964528 A G 0.235370 -1.7400e-05
8:15964605 A C 0.112320 1.9467e-06
8:15966260 A G 0.032200 1.2301e-05
8:15970959 A G 0.118973 1.7113e-06
8:15972949 C T 1.812408 3.4056e-06
8:15972980 T C 1.722241 2.5762e-06
8:15985825 G A 0.087097 -2.1458e-06
8:15986913 T C 0.034981 -3.2955e-06
8:15991660 C A 0.038044 2.4903e-05
8:15991897 G T 0.259519 -2.0197e-05
8:15996256 G A 0.033233 -5.1381e-06
8:15996599 C G 0.048862 1.1276e-05
8:15996797 G A 1.789272 1.6213e-05
8:15999039 T C 0.502725 1.4578e-05
8:16005211 C G 0.864303 -1.7820e-05
8:16008635 G A 0.124865 8.7160e-06
8:16010732 C G 0.090493 3.2296e-06
8:16010949 T C 0.908919 1.1889e-05
8:16012594 A G 0.022493 -1.1798e-06
8:16012710 T G 0.071627 1.8609e-05
8:16024165 T C 0.057396 -1.3008e-06
8:16025118 T C 0.047815 1.9815e-05
8:16029492 T G 0.130519 -1.9374e-05
8:16034966 T G 0.106425 -2.1925e-05
8:16036906 G T 0.054122 6.1359e-06
8:16037851 T G 0.085614 6.6656e-06
8:16038246 C T 0.054611 7.5452e-06
8:16038416 G A 0.245158 -1.4629e-05
8:16043407 C T 0.048764 1.9288e-05
8:16049139 C T 0.137948 2.0951e-06
8:16050240 C T 0.142099 1.4233e-06
8:16052842 T G 0.279656 -7.5554e-06
8:16054247 C T 1.011318 4.3482e-06
8:16054509 A C 1.809328 3.8483e-06
8:16056858 T C 0.037272 -1.7901e-05
8:16067050 C T 0.101447 -3.2499e-06
8:16070862 C A 0.146801 4.4658e-06
8:16071071 A G 0.029123 1.3857e-07
8:16072259 T G 0.053500 4.7665e-07
8:16074001 C T 1.539215 -5.1631e-06
8:16078660 C A 1.754757 2.5449e-05
8:16082815 A G 1.435405 -7.2121e-06
8:16084304 A T 0.030945 1.8248e-05
8:16095997 C T 0.046836 -5.0852e-06
8:16102951 A G 0.027511 8.5671e-06
8:16109376 G A 0.061323 2.2457e-06
8:16115191 G T 0.068615 -1.1012e-05
8:16119715 G T 0.055631 5.6493e-06
8:16122787 T C 0.056192 -1.1608e-05
8:16124298 C T 1.901409 1.4906e-05
8:16124762 C T 0.112252 8.4322e-06
8:16129847 C T 0.037850 1.7491e-05
8:16134551 C T 0.023207 -2.1672e-06
8:16139552 C G 0.220088 1.5431e-06
8:16140189 G C 0.070757 -8.7388e-06
8:16148367 C T 0.066436 -3.5914e-06
8:16149703 A G 0.076629 -1.1306e-05
8:16154527 A G 0.122285 -2.9678e-05
8:16159841 T C 1.849867 6.4219e-06
8:16166397 A C 0.792050 -1.4667e-05
8:16167989 A C 0.068925 -2.0963e-05
8:16168422 T C 0.704807 -2.5599e-05
8:16169917 A G 0.034641 3.2064e-05
8:16179167 T C 1.224055 1.1438e-05
8:16179859 A G 0.126949 1.5943e-06
8:16180154 C G 0.077329 -9.2022e-06
8:16181441 C A 0.031445 -6.1725e-06
8:16197974 C T 0.027943 9.7829e-06
8:16198715 T C 0.512683 -6.6332e-06
8:16208828 A G 0.086532 -3.4168e-05
8:16217465 T C 0.368765 -9.4315e-06
8:16227137 C A 0.081079 -8.8958e-06
8:16232623 C T 1.873646 -3.8439e-06
8:16233275 A C 0.070070 2.0534e-05
8:16234993 T G 0.020634 -5.4065e-07
8:16240879 C T 1.876580 -2.1058e-06
8:16244408 C T 0.081773 5.6589e-06
8:16256042 C T 0.034991 3.6649e-06
8:16282937 A G 0.032496 -5.9410e-06
8:16310328 C T 1.656999 1.2233e-05
8:16322865 A G 0.315915 -2.1505e-05
8:16335692 A G 1.653412 2.0905e-05
8:16339008 A G 0.034753 -2.0933e-06
8:16341997 G A 0.370632 -2.0050e-05
8:16344321 C T 1.630840 5.2617e-06
8:16344868 C T 0.057872 8.5748e-06
8:16346391 T C 0.993051 2.6434e-05
8:16348710 T C 1.973624 7.5396e-06
8:16351447 G C 0.081599 -1.9587e-05
8:16354508 G T 0.080977 1.8439e-05
8:16356260 A G 0.020215 9.4314e-06
8:16357515 A G 0.022633 -6.0370e-07
8:16357763 C T 0.026437 -7.0876e-06
8:16359032 T C 1.893691 1.6101e-05
8:16362353 T G 0.054122 -2.4444e-07
8:16366723 C T 0.097286 -9.4780e-06
8:16378044 A C 0.158452 -1.6341e-05
8:16378766 G C 0.209891 -3.2351e-05
8:16383400 T C 0.064461 -4.9224e-06
8:16386058 A G 0.057916 2.4930e-05
8:16403738 A C 0.941843 -4.5919e-07
8:16406371 T G 0.142289 -1.9869e-06
8:16407135 A G 0.070577 -2.4310e-06
8:16407778 G T 0.879269 -5.2953e-06
8:16409825 A C 0.037908 1.3361e-05
8:16411784 G A 0.043110 1.1268e-05
8:16413194 C T 0.192746 1.2436e-05
8:16414496 C T 0.761543 -5.6138e-06
8:16416711 G A 0.934570 -2.0834e-06
8:16418005 G A 1.834813 6.8538e-06
8:16423474 A C 0.131444 7.2067e-06
8:16426014 T C 0.070608 5.4701e-06
8:16432463 G A 1.754886 2.0739e-06
8:16433708 C T 0.046554 -3.8322e-06
8:16434226 G T 0.163854 1.5456e-06
8:16436625 G A 0.992605 1.0493e-05
8:16451136 T C 0.235533 -1.3209e-05
8:16456980 G A 0.087025 -1.1940e-05
8:16467135 A G 0.050515 1.5728e-05
8:16468448 G A 0.116335 -7.7311e-06
8:16478275 T C 0.867679 5.1241e-07
8:16481262 T C 0.026199 -1.6195e-06
8:16493060 A C 0.317690 -1.0517e-05
8:16513188 G A 0.102729 1.2215e-05
8:16517031 A G 0.162070 -1.4386e-05
8:16517303 G T 0.751969 2.7827e-05
8:16521060 A G 0.129407 -6.1972e-06
8:16522929 G A 1.041539 -2.0867e-05
8:16534197 G A 1.929596 -1.9601e-05
8:16534447 C A 0.053231 1.1757e-05
8:16534904 T G 0.094199 3.3287e-06
8:16538573 T C 0.860464 -2.0773e-06
8:16546204 A G 0.787083 1.1236e-05
8:16548267 T C 0.024894 -1.2127e-05
8:16548318 C G 0.111082 -5.8271e-06
8:16556033 A C 0.073950 -9.5390e-06
8:16557982 A G 0.073055 -1.0828e-05
8:16558697 G T 0.038629 -1.8498e-05
8:16558730 A G 0.935849 8.4780e-06
8:16561694 A C 0.039197 -4.2772e-06
8:16564022 T C 0.049049 -2.4693e-07
8:16569945 C T 0.067561 -1.4622e-05
8:16574940 C A 0.193814 -1.0334e-05
8:16575174 T C 0.044439 -8.3049e-06
8:16577105 A C 0.066273 1.0840e-05
8:16578099 T C 0.108305 2.5696e-05
8:16587858 C T 0.146063 5.2284e-07
8:16596447 A C 0.050494 1.5565e-05
8:16596535 T C 0.783057 -1.6175e-05
8:16598474 C G 0.162386 1.8794e-05
8:16603512 G A 1.950162 2.6271e-06
8:16608993 T C 0.115455 -8.1208e-06
8:16609106 T G 0.092227 -1.9794e-06
8:16610562 A C 0.943410 -2.7196e-05
8:16614147 G C 0.036361 -7.2007e-06
8:16614304 T C 0.036864 -5.1127e-06
8:16616160 T C 0.021436 -7.7034e-06
8:16619526 T C 0.038190 -8.7629e-06
8:16622045 G A 0.086372 -1.3259e-05
8:16623802 C A 0.110586 -4.1386e-06
8:16627247 G T 0.865088 -8.2992e-06
8:16628633 A G 0.034736 -2.2876e-05
8:16631637 A G 0.059823 9.5123e-06
8:16632702 T C 0.963435 -1.6950e-05
8:16633696 C T 0.041522 -8.9869e-06
8:16636574 C A 0.101692 1.4666e-05
8:16639069 C T 1.882410 -6.0334e-06
8:16639475 T C 0.050555 8.0169e-06
8:16643823 G A 0.122540 1.1197e-05
8:16644326 C T 0.120731 -2.0688e-05
8:16644426 A G 1.120408 -1.5100e-05
8:16644832 C T 0.093210 -6.2500e-07
8:16646932 T C 0.025417 -5.4542e-07
8:16648148 A G 0.025536 1.5208e-06
8:16655109 G C 0.075660 1.4374e-05
8:16655774 A G 1.725658 1.0308e-06
8:16658988 C T 0.039996 2.0108e-06
8:16664324 T C 0.191981 1.7075e-05
8:16664788 C T 0.060595 -1.1217e-05
8:16666087 T C 0.026930 9.8284e-07
8:16666877 A T 0.090762 1.3555e-05
8:16667532 T C 0.988658 2.8608e-05
8:16667877 G T 0.304770 5.5056e-06
8:16675474 T C 0.288733 4.5304e-06
8:16679361 C T 0.209725 -4.1311e-06
8:16680373 T C 0.048111 -6.8555e-06
8:16684111 C T 0.372372 1.7925e-07
8:16684886 T C 1.323085 -9.3802e-06
8:16688491 A C 0.509317 -2.5344e-05
8:16689034 A G 0.111174 -1.4191e-05
8:16689382 G A 0.689950 2.2631e-05
8:16689847 C T 0.033277 7.6004e-06
8:16696372 A C 0.068755 -6.1673e-06
8:16700733 G C 0.565982 -4.2423e-06
8:16702047 G A 0.389235 -1.6235e-05
8:16705630 A G 0.028208 6.0406e-06
8:16708730 A G 1.815617 -2.0968e-06
8:16714485 C G 0.076843 -6.3090e-06
8:16714870 G A 0.122190 1.5852e-05
8:16718018 C G 0.322065 7.2269e-07
8:16724096 C T 0.103001 -3.5421e-06
8:16726107 C T 0.558584 6.0992e-06
8:16726353 T G 0.036504 -1.1122e-05
8:16733791 C T 0.088079 -2.7225e-06
8:16739127 G A 0.531634 3.9597e-07
8:16740080 T C 0.215783 -1.6352e-05
8:16742107 T C 0.024367 3.1791e-06
8:16743630 C G 0.138675 2.7722e-05
8:16746414 C T 0.477899 5.6274e-06
8:16747834 C T 0.091707 -9.6154e-06
8:16758161 C T 1.649234 1.6433e-05
8:16758938 G A 1.774327 1.1181e-05
8:16760196 A G 0.679954 4.3553e-06
8:16762058 T C 0.092999 -2.0488e-05
8:16764551 C G 0.408315 -1.3948e-05
8:16769147 T G 1.826476 1.4134e-05
8:16771613 T C 1.897417 2.1940e-05
8:16772988 A G 0.044929 1.2009e-05
8:16776136 G A 1.793233 2.8537e-05
8:16777537 A G 1.945409 1.0247e-05
8:16787680 C T 0.080678 1.2459e-05
8:16787833 T C 0.041134 1.1952e-05
8:16788154 G A 0.024135 1.8053e-05
8:16788808 T C 0.089497 -2.5861e-05
8:16789349 A C 0.030561 1.5405e-05
8:16790106 C T 1.793655 4.9260e-06
8:16792354 T G 0.926686 1.6053e-06
8:16792802 C G 1.386512 1.1700e-05
8:16793523 A G 0.035100 9.5316e-06
8:16795048 A G 0.342787 7.6695e-06
8:16795234 A G 0.138958 -1.5681e-05
8:16798580 A G 0.071967 -5.7811e-06
8:16798986 A G 0.033706 -1.5111e-05
8:16799623 G A 1.846906 4.1800e-06
8:16809218 C G 0.279503 1.9382e-05
8:16812567 A G 0.677435 -5.3267e-07
8:16814631 T C 0.057549 -7.1806e-06
8:16821223 C T 0.033447 1.5024e-05
8:16821399 G A 0.144785 -1.8705e-05
8:16823525 T C 1.444003 5.3403e-05
8:16824278 G A 1.041410 2.6539e-05
8:16831175 C A 0.131519 6.9187e-06
8:16839510 A G 0.078356 -1.0429e-05
8:16840056 A G 0.068313 -6.9157e-06
8:16840697 G A 0.153407 -1.0222e-05
8:16840763 A G 0.147552 -2.5935e-05
8:16841095 C T 0.060928 2.5065e-05
8:16841201 G A 0.254990 1.4436e-05
8:16844683 A C 0.058331 7.9737e-06
8:16847996 G A 0.265030 1.3557e-05
8:16848040 C T 0.897193 1.1332e-05
8:16849924 A G 0.020168 2.5134e-05
8:16852662 T C 0.082051 -8.2951e-06
8:16860077 A G 1.048991 -1.7720e-06
8:16860799 A G 0.235818 1.2142e-05
8:16863515 A G 1.530644 -1.3885e-05
8:16867983 G A 0.220359 -3.4119e-06
8:16877472 C T 0.339037 1.4537e-06
8:16877608 G C 0.051412 2.2081e-05
8:16877763 T C 1.560461 -1.0973e-05
8:16879572 A C 0.324754 3.5598e-05
8:16880597 G A 1.840752 -2.2079e-05
8:16881112 G A 0.110566 -1.2909e-05
8:16881740 A G 0.972570 1.4762e-06
8:16882361 C T 0.819704 -3.3144e-05
8:16889305 G A 0.128292 -1.6748e-06
8:16890010 C T 0.055523 2.4273e-05
8:16898065 T C 0.230967 -3.3170e-06
8:16901801 A C 0.427038 -2.7352e-05
8:16907125 A G 0.317418 -3.1731e-05
8:16912992 C T 0.105442 4.7914e-06
8:16915980 T G 0.129210 -1.4817e-05
8:16919767 T C 0.027974 4.7455e-06
8:16926500 T G 0.073936 -3.3876e-05
8:16926955 A G 0.051660 5.0044e-06
8:16929635 C A 0.135303 -1.1793e-05
8:16931723 C T 0.048934 2.0259e-05
8:16932492 C T 0.285174 -8.4518e-06
8:16939668 T C 0.046550 -1.4544e-05
8:16947784 G C 0.582039 -1.0867e-05
8:16962139 G A 0.031979 4.9584e-06
8:16969893 G A 0.135160 1.5044e-06
8:16969930 G A 0.139797 -1.1890e-06
8:16973070 G A 0.088939 -2.0064e-05
8:16973710 C T 0.025723 -3.4559e-07
8:16977611 A G 0.867295 -3.6174e-05
8:16979611 T C 0.450551 -1.7209e-05
8:16982443 G A 0.383857 -6.0783e-07
8:16986182 A G 0.041124 1.6244e-05
8:16988479 A T 0.057209 4.6774e-06
8:16988955 A C 0.428942 -5.1029e-06
8:16989032 G A 1.054418 5.9000e-06
8:16989102 G T 0.065593 1.5048e-05
8:16989568 G A 0.510412 2.3646e-05
8:16990078 A G 0.147828 -1.1160e-05
8:16990160 C G 0.038979 -9.7992e-07
8:16991254 G A 0.649726 -3.7003e-05
8:16993080 G A 1.261807 -4.0276e-06
8:16995807 T C 0.697239 -3.2102e-05
8:16996407 T G 0.034733 1.4718e-05
8:16998449 G A 1.003369 -1.5527e-06
8:16998952 G A 0.360684 1.3276e-05
8:16999273 A C 0.054968 5.1200e-07
8:17000410 A G 0.088705 -9.1551e-06
8:17001584 G A 0.623946 2.7563e-05
8:17002894 A G 0.068578 -6.4458e-06
8:17006714 A G 0.791713 1.6642e-05
8:17008080 C T 0.371454 -5.2275e-05
8:17012250 C T 1.543489 5.8884e-05
8:17012641 C T 0.747087 3.8940e-05
8:17018042 T C 0.073542 -1.6324e-05
8:17020413 A G 1.043878 -7.6729e-06
8:17025433 T G 0.948442 -1.9036e-06
8:17028169 T C 0.849010 3.9001e-05
8:17028872 C T 0.039652 -1.9080e-06
8:17029916 T G 1.881645 7.3584e-06
8:17041665 G C 0.050280 5.0184e-06
8:17041704 T C 0.224888 -1.6254e-05
8:17041823 G A 0.155729 -7.6768e-06
8:17045344 T C 0.041927 1.5454e-05
8:17053322 A G 1.179245 1.0909e-04
8:17053502 G A 0.301615 -3.9405e-05
8:17055810 G A 0.075150 2.0763e-05
8:17056529 C T 1.603404 5.8905e-06
8:17059520 T G 1.553410 3.4868e-05
8:17084807 T C 1.078063 1.6434e-05
8:17086601 G T 0.304859 8.8298e-06
8:17098564 C G 0.228074 -4.3216e-06
8:17099784 G A 0.110290 -7.3164e-06
8:17120149 C T 0.053391 1.3050e-05
8:17130454 C T 0.203615 8.4042e-06
8:17132441 T A 0.024537 -1.6655e-05
8:17133615 G A 0.207617 -8.6661e-06
8:17137413 A G 0.368371 -2.1923e-06
8:17139891 T C 0.044813 -1.2865e-06
8:17141481 G C 0.198417 -3.5068e-05
8:17143830 C G 0.501967 -4.9302e-05
8:17157259 A G 1.402128 5.1766e-06
8:17157677 G T 0.207233 -4.3388e-05
8:17158312 G T 0.961361 -3.7662e-06
8:17166765 G A 1.208508 3.1126e-05
8:17169576 A C 1.284773 2.4839e-05
8:17171377 A G 0.118504 -8.5780e-06
8:17174343 C T 0.200144 -4.0300e-06
8:17176033 A G 0.354452 6.9931e-06
8:17176461 T C 0.079437 7.8680e-06
8:17176495 G A 1.576413 -4.0276e-06
8:17180786 G A 0.023629 -4.1661e-06
8:17182485 C T 0.349590 -3.9880e-06
8:17183116 C T 0.023574 1.4867e-05
8:17186968 C T 0.070927 1.1347e-05
8:17189030 G A 0.227557 5.5087e-06
8:17205529 A G 0.051558 1.0595e-05
8:17205577 G T 0.070686 -7.9952e-06
8:17206588 A G 0.075483 -6.2321e-06
8:17212077 T C 0.020368 -3.3499e-06
8:17212702 G A 0.145492 3.8054e-05
8:17213764 T C 0.410763 -7.3569e-06
8:17218362 T C 0.030836 -1.2878e-05
8:17218629 A G 0.302856 2.3378e-06
8:17220287 G C 0.049012 -1.9180e-05
8:17230452 T G 0.056627 6.7902e-06
8:17231125 T C 0.098948 -8.6028e-06
8:17236268 C T 0.218792 -4.0373e-06
8:17236785 C G 1.200008 -3.9437e-06
8:17236825 T C 0.483839 6.3861e-06
8:17237146 G A 0.152499 1.8500e-05
8:17239547 T C 0.081977 3.4437e-05
8:17240267 A G 0.040866 -1.0744e-05
8:17243260 G A 1.776411 -1.4161e-06
8:17244051 C T 0.889326 4.3839e-06
8:17247311 A C 0.787851 -1.4787e-05
8:17254124 T C 0.033532 4.0658e-06
8:17255838 G A 0.355026 -9.1596e-06
8:17258094 C T 0.142238 -1.0066e-05
8:17258466 A G 0.100319 2.9959e-05
8:17261879 C G 0.151472 2.5618e-05
8:17264357 G A 0.068792 -8.9772e-06
8:17264999 G A 0.074507 -5.3949e-06
8:17267528 C T 0.618897 -3.6543e-06
8:17271335 A G 0.066654 3.0492e-06
8:17271447 C T 0.702169 -2.9022e-06
8:17271634 G T 0.058470 -9.2460e-06
8:17272320 A C 1.258890 -1.1167e-06
8:17277214 A G 0.038153 -1.4959e-05
8:17277321 C T 0.084887 -2.1342e-05
8:17284486 C T 0.100978 5.5822e-05
8:17284564 G A 1.279435 3.4408e-06
8:17290385 G A 0.035732 2.8256e-05
8:17292332 A G 0.033373 -6.3903e-06
8:17293723 C T 1.492736 2.2689e-05
8:17297610 T G 0.045938 -4.7315e-07
8:17297758 G A 0.021174 8.2262e-06
8:17298071 C G 0.195599 -1.9539e-05
8:17300360 T C 0.038693 2.1835e-07
8:17302505 G T 0.042508 -2.0226e-06
8:17303391 C A 0.135690 -1.4698e-06
8:17309017 G A 0.089728 -1.5847e-05
8:17309185 G C 0.112269 2.2338e-05
8:17314613 T C 1.021208 -1.7535e-05
8:17322180 T G 1.749739 -3.2200e-05
8:17322265 G A 0.084387 -1.5911e-05
8:17322486 A G 0.146158 2.2744e-05
8:17326701 G A 0.520166 8.8395e-06
8:17326968 T C 0.157514 1.6091e-05
8:17331692 C A 0.949601 -5.1333e-06
8:17332465 T G 0.483400 3.3722e-06
8:17333901 G T 0.065637 2.0782e-05
8:17337131 T C 0.037595 -1.7454e-06
8:17340758 A G 0.143462 -2.2688e-07
8:17340989 T C 0.923089 -8.9270e-06
8:17345151 T C 0.037415 2.9109e-06
8:17350435 C T 0.055240 -1.5390e-05
8:17352456 C T 0.047190 -1.2751e-05
8:17352904 G A 0.087450 -7.7880e-06
8:17357731 T C 0.799373 1.6458e-05
8:17357755 T C 0.116488 -1.5345e-05
8:17359089 C T 0.200287 -3.1737e-05
8:17363088 A G 1.951607 -2.1016e-05
8:17363668 G C 0.727375 4.5991e-06
8:17367451 T C 0.899678 1.9041e-07
8:17369652 T C 1.362197 -1.4288e-06
8:17375009 G T 0.086899 -2.0069e-05
8:17377532 A G 0.096990 -1.1189e-05
8:17377792 G A 0.033179 1.0431e-05
8:17378446 A C 0.043980 8.0180e-06
8:17379221 T C 1.616816 -1.3883e-05
8:17383427 G A 1.147688 1.1845e-05
8:17386752 C A 0.050603 -1.2439e-05
8:17386854 G A 1.130332 5.1870e-06
8:17387624 C T 0.083306 1.7228e-06
8:17390525 G T 1.385632 -1.4219e-05
8:17392642 G A 0.095113 7.4973e-06
8:17392828 A G 0.127388 -6.3618e-06
8:17396380 A G 0.417661 6.0726e-06
8:17398752 T C 0.417814 7.4355e-06
8:17399762 T C 1.267236 8.1272e-06
8:17400592 A G 1.934815 1.3783e-06
8:17402798 C T 1.893334 6.4286e-06
8:17407228 G A 0.153941 -4.2049e-05
8:17409743 C T 0.024020 2.4055e-05
8:17412333 A G 0.163596 -2.2127e-05
8:17412891 A G 0.377635 9.4232e-06
8:17413155 G A 0.033243 -2.1132e-05
8:17413261 A G 0.045915 -1.1805e-05
8:17414450 C A 0.653133 4.5624e-05
8:17415610 C G 0.096351 7.7023e-06
8:17415796 A C 0.101937 9.5967e-06
8:17415862 C A 0.042892 -2.0081e-05
8:17417329 G A 1.023115 1.1114e-04
8:17417756 G T 0.043987 6.7981e-06
8:17418465 G A 0.078352 -1.6259e-07
8:17418671 G A 0.472402 3.0760e-05
8:17419074 A G 0.063033 -1.2227e-06
8:17419299 G A 1.344144 6.5682e-06
8:17419461 A G 0.054537 -3.9073e-06
8:17419539 A G 0.279482 1.4701e-05
8:17422332 T C 0.088361 -6.2847e-06
8:17423171 A G 0.074402 6.7059e-06
8:17423433 T C 0.054441 -3.9495e-06
8:17425173 G A 0.048866 2.5604e-06
8:17425196 C T 0.151360 -2.5793e-06
8:17427256 G T 0.039458 2.1397e-05
8:17427725 C A 0.347441 6.5524e-06
8:17428962 G A 0.218551 -6.8555e-06
8:17432381 A G 0.799489 -2.7477e-06
8:17437412 T G 0.468142 -1.2135e-05
8:17438896 T G 1.291008 -2.6514e-05
8:17440538 G A 1.612451 -1.2512e-05
8:17444218 C T 1.173500 -6.5415e-06
8:17444642 A G 0.768962 -7.2480e-06
8:17444664 T C 0.230086 -1.9919e-05
8:17445704 C T 0.457603 1.4817e-05
8:17445833 A C 1.337334 -2.0480e-05
8:17448828 G C 0.023166 3.4119e-05
8:17450707 A G 1.941329 -3.4602e-05
8:17452964 T C 1.940870 -2.8886e-05
8:17457373 A G 0.053024 1.0453e-05
8:17458859 G A 0.404008 -5.9786e-07
8:17460841 G T 0.346931 -1.3867e-05
8:17460900 A C 0.261477 -3.4226e-06
8:17466154 C G 0.107064 -3.1033e-06
8:17467215 C T 0.074456 -5.4417e-06
8:17468482 C T 0.350233 5.0909e-06
8:17471838 C T 0.198573 2.2928e-05
8:17472785 T A 0.056202 -1.4511e-05
8:17473064 A G 0.060881 1.0897e-05
8:17473613 A G 0.107040 4.1804e-07
8:17475249 A G 0.077982 9.0124e-06
8:17475902 T C 1.179922 -8.9754e-07
8:17475905 C G 0.045105 -1.4419e-06
8:17483960 G T 0.162919 1.5643e-05
8:17484663 T G 0.202017 9.3369e-06
8:17487727 G C 0.031958 1.0633e-05
8:17489468 C T 0.025713 -1.1097e-05
8:17489800 G T 0.031000 -1.4042e-05
8:17491313 G T 0.124094 3.1310e-06
8:17491871 C A 0.346629 1.4237e-05
8:17492588 A G 0.060884 -4.7158e-06
8:17498730 C T 0.104626 -1.6444e-06
8:17500223 C T 1.141470 -2.1408e-05
8:17501907 C T 0.325730 -3.5510e-06
8:17503316 G T 0.159475 2.0445e-05
8:17505497 A G 0.132630 4.6979e-06
8:17509993 T C 0.174999 2.3278e-05
8:17516126 T A 1.445843 6.1963e-07
8:17519070 A G 0.041927 -7.2378e-06
8:17520999 G A 1.533191 4.3081e-06
8:17522350 T C 0.070387 -8.4503e-06
8:17528356 T C 1.585664 -1.6908e-07
8:17533418 T G 1.286517 -2.5593e-06
8:17534755 A G 0.060510 1.3980e-05
8:17536032 T C 0.025091 -6.7729e-06
8:17540171 A G 1.033832 4.8091e-06
8:17540324 C T 1.294098 1.4326e-05
8:17541943 G T 0.021691 1.3257e-05
8:17546201 T C 0.022483 1.5699e-05
8:17550859 C T 0.066691 6.7601e-08
8:17552782 C G 0.773361 -2.5027e-05
8:17553742 A G 0.032200 -4.5310e-06
8:17554064 C G 0.030391 6.4748e-06
8:17554157 A C 0.399622 9.9057e-06
8:17554484 G T 0.058225 2.6162e-06
8:17555736 G A 0.403545 9.3328e-06
8:17556587 T C 1.037395 -3.5189e-06
8:17557145 T C 0.044759 1.0323e-05
8:17560054 C T 1.296128 -1.4987e-05
8:17562131 T C 0.075768 9.9064e-06
8:17563446 C T 0.891852 2.0855e-06
8:17565118 T C 1.877715 1.7827e-05
8:17566902 T C 0.876634 4.9785e-06
8:17567050 C T 0.063009 -1.8255e-05
8:17570698 T C 0.073752 1.2462e-05
8:17576703 C T 0.064814 7.3009e-06
8:17578184 C T 0.069074 1.1550e-05
8:17578566 G C 0.069863 -1.4471e-05
8:17579593 G T 0.103239 -1.1939e-05
8:17582137 A G 1.365858 -1.9678e-05
8:17582404 T C 1.300775 2.1521e-05
8:17582871 C T 0.043239 -3.8380e-07
8:17583606 G C 0.353395 -2.0792e-06
8:17585129 A G 1.236288 1.0249e-05
8:17585164 C T 1.053442 -1.1791e-05
8:17586321 C A 1.011954 -1.7366e-05
8:17590214 G A 0.058637 -7.6579e-06
8:17591204 A G 0.057103 4.3286e-06
8:17599136 G A 0.397555 3.6870e-05
8:17602863 G A 0.577113 2.8091e-05
8:17603863 T C 0.078536 1.9358e-05
8:17608160 C T 1.525854 3.2731e-07
8:17608473 C T 0.277759 -1.0050e-05
8:17609518 A G 1.858078 -3.4364e-05
8:17610530 T C 0.056039 8.7672e-06
8:17611593 C T 0.021494 5.4027e-06
8:17611886 A G 1.693193 2.1986e-05
8:17611916 T C 0.057753 6.9425e-06
8:17611959 G T 0.052157 7.9810e-06
8:17612043 A G 0.071937 1.2957e-05
8:17612456 T C 1.886959 1.6776e-06
8:17612518 G A 0.071417 5.6648e-06
8:17612686 C A 0.030476 1.7174e-05
8:17612846 C T 0.285874 -3.2680e-05
8:17612872 T C 0.060350 -1.8254e-05
8:17612875 G A 1.602799 3.0643e-05
8:17615451 A G 0.036626 6.4714e-07
8:17624910 A G 0.405823 -4.4552e-05
8:17625863 G A 1.578096 -3.9707e-05
8:17626307 G A 0.102651 -1.5336e-06
8:17629158 C T 0.083394 1.3940e-05
8:17630019 A G 1.025791 -5.3557e-06
8:17630462 T C 0.336219 -3.5431e-05
8:17633455 C T 0.604856 5.7765e-05
8:17633838 T C 0.026257 1.7727e-05
8:17648127 T C 1.724101 -3.8486e-05
8:17649299 T C 1.661398 -2.7812e-05
8:17649524 G A 0.093743 -5.4043e-05
8:17658059 A G 0.049920 -1.4136e-06
8:17659377 C T 0.278051 -1.7655e-05
8:17662033 C T 0.078036 2.2047e-06
8:17663556 G A 1.659542 -1.8185e-05
8:17666519 A G 0.021500 1.2908e-05
8:17670230 C T 0.124512 5.7934e-06
8:17675587 G A 0.031758 -4.3535e-06
8:17686216 G A 0.047669 -3.3662e-05
8:17687383 T C 0.123703 6.8250e-06
8:17700603 G A 0.074477 -1.3093e-05
8:17702247 T C 1.668680 -2.9187e-05
8:17702360 A C 1.460537 -3.1799e-05
8:17713120 G A 1.520305 -3.1764e-05
8:17713988 A G 0.064260 5.0832e-06
8:17719930 G A 1.653222 -1.7544e-05
8:17723001 G A 0.072511 8.8565e-06
8:17723128 T C 0.047207 1.4868e-05
8:17725507 T G 0.029748 -1.3810e-05
8:17726069 A C 0.026345 -6.9494e-06
8:17728054 G C 0.148028 1.0749e-05
8:17728431 G T 0.070009 -1.1329e-05
8:17731961 A G 0.148453 1.0090e-05
8:17733612 G A 0.081837 4.4320e-06
8:17736125 G T 1.569164 -1.4701e-05
8:17737472 G A 0.180170 9.4270e-06
8:17739538 C T 1.385761 -1.6848e-05
8:17739639 A C 0.031323 8.1990e-06
8:17743020 A G 1.566169 -1.3512e-05
8:17743051 T A 0.031370 6.3703e-06
8:17744768 G A 1.467938 -1.7216e-05
8:17747582 G T 0.122370 -5.3656e-05
8:17748920 C T 1.386502 -1.9722e-05
8:17755132 A G 0.050093 -1.8312e-06
8:17759013 G A 0.074018 -5.1238e-06
8:17762413 A G 0.060517 -5.8846e-06
8:17763676 T C 0.030758 3.5920e-06
8:17766413 G A 0.123046 2.3502e-07
8:17775893 T C 0.021283 1.9281e-05
8:17778275 T C 0.023789 7.0978e-06
8:17778830 C G 0.110637 -1.1774e-05
8:17779957 A G 0.158697 1.2391e-05
8:17780385 T G 0.086277 -1.2887e-05
8:17782762 A G 0.078104 7.9066e-06
8:17783925 G A 0.075857 -2.4736e-05
8:17796382 G A 1.585942 -1.0439e-05
8:17814915 G A 1.586344 -1.2764e-05
8:17817553 T G 0.283426 -3.9956e-06
8:17817657 C A 0.089470 -8.0814e-06
8:17820929 T C 0.046921 3.7747e-06
8:17825227 A C 0.042450 -6.8642e-06
8:17826543 A G 0.249850 5.6882e-06
8:17830005 A G 0.060170 1.5682e-05
8:17835895 A G 0.116916 -3.9080e-05
8:17838815 T G 0.074222 -6.8869e-06
8:17841671 G C 0.191767 1.5892e-05
8:17845074 A G 0.047006 -8.3789e-07
8:17845733 G A 0.027919 -4.7137e-06
8:17849147 T C 0.049423 2.8519e-06
8:17860966 G T 0.305294 -1.2087e-05
8:17862348 T C 0.025975 -9.4286e-07
8:17867185 T A 0.027668 -4.1087e-06
8:17868029 A C 1.559971 -7.5255e-06
8:17874882 C A 1.214114 -5.7511e-08
8:17877300 A G 0.049100 8.5916e-06
8:17877880 A G 1.587017 -1.2873e-05
8:17882483 T C 0.192998 -1.3877e-05
8:17886026 A G 1.582900 -9.5271e-06
8:17886346 A G 0.048536 1.7929e-05
8:17899561 G A 1.518735 -5.0720e-06
8:17905558 G A 1.228689 -5.8088e-06
8:17914709 T C 0.022809 3.5084e-06
8:17914799 A G 0.086080 8.6690e-06
8:17915621 C A 0.098880 9.8408e-06
8:17918986 G A 0.524885 4.3191e-06
8:17923147 C T 1.296750 -1.0016e-05
8:17924739 T A 0.084003 1.1657e-05
8:17925084 C T 0.040917 -2.4551e-06
8:17929475 T C 1.974726 2.6725e-06
8:17930772 T C 0.967838 2.5446e-05
8:17933146 T C 0.155375 3.5472e-06
8:17937530 A G 1.032370 -3.3777e-06
8:17937818 G C 0.076975 6.6653e-06
8:17939194 A G 0.096786 2.6635e-06
8:17939675 C A 0.066446 2.0346e-07
8:17942134 G A 0.075299 -3.5506e-06
8:17942204 T C 0.093737 -3.1485e-05
8:17943169 C G 0.034726 -4.7740e-06
8:17945818 G A 0.767320 -1.7222e-06
8:17948298 G T 0.213329 1.1658e-04
8:17950887 C T 0.112755 -6.5901e-05
8:17957107 G A 1.320297 -1.8550e-05
8:17958628 G A 0.129322 -1.0222e-05
8:17976406 C T 0.081936 5.9866e-06
8:17977650 T C 0.200797 -2.3274e-06
8:17981877 C T 1.406197 -1.5594e-04
8:17982219 C T 0.024792 -9.6779e-06
8:17983719 T C 0.046316 -7.9526e-06
8:17984815 A T 0.020158 -1.0471e-05
8:17990154 C A 0.303917 -2.9923e-05
8:17992862 T C 1.853808 -5.7858e-06
8:17994240 T C 0.085744 -3.4150e-07
8:17995722 A C 0.104429 -7.0331e-06
8:17998436 T G 0.186378 6.6301e-05
8:18006468 C G 0.104572 2.6558e-06
8:18006900 A C 0.188228 9.9102e-06
8:18007560 C T 0.224840 8.0180e-06
8:18018904 T C 0.718264 1.8982e-05
8:18020696 A G 1.118970 -2.6878e-05
8:18024509 T C 0.058297 -1.1558e-05
8:18032234 G C 0.891838 -3.8540e-05
8:18036404 C T 0.394169 -4.3370e-06
8:18037946 C T 0.045568 -1.2075e-05
8:18045500 T C 0.454485 2.5242e-06
8:18051936 A G 0.029011 -1.1543e-05
8:18053598 G T 1.680818 7.6882e-06
8:18055310 G A 0.050538 -1.1894e-05
8:18058912 A C 0.023394 1.2852e-05
8:18059912 A C 0.053795 -8.4394e-06
8:18068835 C T 1.319393 2.8111e-05
8:18071907 G A 1.367351 -1.9634e-05
8:18075423 T C 1.528200 -4.1883e-05
8:18079517 T A 0.039520 1.9636e-05
8:18080116 A G 0.041457 1.4128e-05
8:18080196 G T 0.039183 2.4686e-05
8:18083158 G A 0.183230 1.0882e-05
8:18088175 T C 0.087477 1.4868e-05
8:18095081 T G 1.202164 1.6308e-05
8:18099877 G A 1.147719 1.1810e-05
8:18100654 T C 0.131866 5.0819e-06
8:18108353 T C 0.036507 -2.6870e-06
8:18123295 C T 0.126093 9.6365e-07
8:18123805 G A 0.167965 5.3737e-05
8:18128313 A G 0.021793 -1.1782e-05
8:18140316 G T 0.079947 -4.1324e-05
8:18143234 A C 0.692336 -3.0223e-05
8:18154989 A C 0.035127 1.4077e-06
8:18164112 C T 0.582611 -4.0881e-05
8:18172834 C T 0.083204 1.4602e-05
8:18174462 T C 0.090490 -1.0118e-04
8:18174781 T C 0.046278 -2.3582e-06
8:18181612 T G 0.052996 1.6204e-05
8:18185164 C A 1.034886 1.8562e-05
8:18193852 T C 1.601585 -9.4639e-06
8:18193939 G A 1.141511 4.0192e-06
8:18194348 A C 1.536438 1.7087e-05
8:18196020 T C 0.511031 2.4094e-05
8:18200160 G T 0.239946 1.2550e-05
8:18205516 C A 1.622504 -2.8266e-05
8:18213874 C T 0.281451 1.2581e-05
8:18214103 G A 0.234214 8.1133e-06
8:18215738 C T 0.987159 -1.3287e-05
8:18219503 G A 0.060938 -6.3806e-06
8:18228616 C T 0.250108 -6.0544e-07
8:18231742 G A 0.526887 9.4974e-06
8:18243193 A G 0.641941 1.6298e-05
8:18243603 C T 0.365546 6.2115e-07
8:18249640 T C 0.082058 -4.7652e-05
8:18257101 A G 0.028596 3.7574e-06
8:18257854 C T 0.903472 -1.1193e-06
8:18257994 T C 0.874689 -2.0979e-06
8:18258103 A G 0.590525 -6.7504e-06
8:18258370 A G 0.047853 -1.2988e-06
8:18266219 T G 0.096079 1.0556e-05
8:18267338 G A 0.291627 4.3123e-06
8:18272438 T C 1.553862 -1.3333e-05
8:18272881 A G 1.557829 -1.1495e-05
8:18273300 C G 1.553637 -1.1462e-05
8:18275598 A G 0.360201 1.2732e-05
8:18278665 G A 0.117076 -2.9941e-05
8:18281828 G A 0.076544 1.5155e-06
8:18285763 T C 0.611883 -6.7815e-06
8:18288476 G A 0.224667 -2.6945e-05
8:18288772 G T 0.550509 1.0406e-05
8:18290743 C T 0.040369 1.7443e-05
8:18300012 T A 0.264877 8.6868e-06
8:18303480 G T 0.075605 -2.5146e-05
8:18305303 G A 0.023336 -5.7241e-06
8:18305829 G A 0.023092 9.1058e-06
8:18305948 G T 0.143095 -3.1664e-05
8:18309074 A G 1.106469 1.4285e-05
8:18309314 C G 0.090194 -2.6186e-05
8:18311348 C T 0.279948 1.6394e-05
8:18312630 G A 0.326448 2.0289e-05
8:18315171 G T 1.209215 5.9967e-06
8:18323373 A G 0.052208 2.9096e-05
8:18332245 C T 0.249479 3.8625e-06
8:18333234 G C 0.220054 2.3072e-05
8:18335423 C T 0.411766 -4.6776e-06
8:18335800 C T 0.060942 2.1508e-06
8:18340305 C T 1.205431 -1.5056e-05
8:18341724 A G 0.407435 -9.2723e-06
8:18347644 G A 0.145910 -5.2895e-06
8:18349929 A G 1.342287 -2.5764e-05
8:18354207 C G 0.144781 5.0969e-06
8:18354947 T C 0.606800 1.0501e-05
8:18357397 T C 1.393410 -1.4951e-05
8:18357471 A C 1.968898 -5.5921e-06
8:18358257 C A 0.197302 8.0823e-06
8:18358494 A G 0.080647 -1.8327e-06
8:18362799 G A 0.034325 1.6749e-05
8:18365683 T C 1.771644 -8.7346e-06
8:18372528 A G 0.209303 2.0260e-05
8:18378221 C T 0.285735 -1.2389e-05
8:18379720 C T 0.070087 -3.4274e-07
8:18381113 T C 0.095861 -7.2102e-06
8:18383069 T G 0.372828 1.1064e-05
8:18385538 A T 0.120418 -2.8615e-06
8:18389688 G A 0.068785 1.1784e-05
8:18390691 G T 1.368558 -1.6521e-05
8:18390910 A G 0.044667 -2.6110e-05
8:18391174 C T 1.827643 -1.3438e-05
8:18400355 A G 0.043205 -1.0339e-05
8:18406256 G C 0.254565 6.8419e-06
8:18417457 T C 1.928087 -3.0063e-06
8:18419724 C T 0.276542 1.5229e-05
8:18424644 G A 0.026090 1.7872e-05
8:18429782 A C 0.751531 8.9680e-06
8:18429869 A G 1.668908 3.1215e-05
8:18430219 T C 0.075819 -3.7137e-05
8:18431588 A G 0.093692 -5.4642e-06
8:18436027 A C 0.642539 1.3301e-06
8:18438387 C T 0.076629 7.0512e-06
8:18441418 C T 0.119684 -1.5840e-05
8:18444450 T C 1.783540 1.7084e-05
8:18444858 T C 1.676191 8.0020e-06
8:18444910 C T 0.025295 -9.5301e-06
8:18447453 T C 0.545056 -3.2220e-05
8:18458721 C G 0.109433 3.4193e-05
8:18464688 A C 1.472620 -6.8881e-05
8:18467291 T C 0.406785 2.1067e-05
8:18468516 G A 0.578459 2.4124e-05
8:18470565 T C 0.051874 1.8455e-05
8:18471736 C T 0.507692 -1.8480e-05
8:18475065 C A 1.194089 2.0417e-05
8:18476603 T C 0.029878 -8.8904e-06
8:18479887 G A 0.681032 9.0398e-06
8:18483494 T C 0.080644 1.7000e-05
8:18485236 T G 0.051589 -6.4092e-06
8:18487045 C T 0.264061 -2.6467e-07
8:18487885 T C 0.177015 1.1923e-05
8:18495159 C G 0.095515 3.7179e-08
8:18497287 C A 0.076605 -8.5910e-06
8:18497717 T C 1.489938 1.9479e-05
8:18501072 G C 0.273679 9.8822e-06
8:18505278 C G 0.118324 -3.6668e-06
8:18508649 T C 0.510898 8.6035e-06
8:18515840 T C 0.707836 -1.0051e-05
8:18516212 T C 0.259464 1.7883e-05
8:18516656 T C 0.091210 -4.8132e-05
8:18518295 G A 0.026852 -1.7033e-06
8:18518710 G A 0.036133 2.7545e-06
8:18519032 T C 0.216018 4.0985e-06
8:18520616 G A 0.050603 8.6542e-06
8:18526152 T C 0.052252 -2.4849e-06
8:18527459 G A 0.144560 -2.9295e-06
8:18530834 C T 0.944919 -3.7095e-05
8:18534195 T C 0.090228 -1.1578e-05
8:18534285 C A 0.560672 9.5882e-06
8:18535965 T C 0.026726 -5.5630e-06
8:18537560 T C 1.935016 -5.0515e-05
8:18546543 C T 0.026260 2.3734e-05
8:18546931 G A 0.039214 -4.8451e-06
8:18551050 C T 1.894510 -1.5414e-06
8:18553206 C T 0.046765 9.0936e-06
8:18556281 A G 1.888639 4.3692e-06
8:18556565 C T 0.126565 -2.1062e-05
8:18561482 T C 0.128156 -1.3258e-05
8:18571907 T C 0.136367 8.9644e-06
8:18572835 C T 0.186392 -3.8184e-06
8:18581207 T C 1.883168 1.9491e-05
8:18585728 A G 1.822468 1.0790e-05
8:18586618 T C 1.812483 8.2226e-06
8:18587092 A G 1.391697 1.5647e-05
8:18590928 G A 0.104541 -8.5135e-06
8:18592132 A G 0.043015 8.4835e-06
8:18592266 T C 0.020232 6.2284e-06
8:18601063 G A 0.265298 -8.5681e-06
8:18602354 T C 1.901358 -1.9826e-05
8:18603576 C T 0.139984 -1.3086e-05
8:18606496 C T 0.029442 -1.1906e-05
8:18606948 T C 0.107958 -5.3238e-07
8:18612464 C T 1.889271 -3.9067e-05
8:18618557 C T 0.194205 -6.4124e-06
8:18618699 C T 0.087872 -2.1945e-05
8:18621009 T C 0.134694 -2.1524e-05
8:18622552 C A 0.078719 -2.0404e-05
8:18624828 A G 1.186776 -1.5184e-05
8:18636688 C T 1.227669 -8.9905e-06
8:18641091 C T 0.049314 -1.3331e-06
8:18647292 T C 0.207624 5.4417e-06
8:18653299 C T 1.650107 -2.7683e-05
8:18654838 G A 0.095481 1.8545e-05
8:18656607 C T 0.132324 -3.5425e-05
8:18656805 A G 0.296706 9.9242e-06
8:18657300 C G 0.041192 2.1740e-06
8:18658007 G T 0.927495 -2.2191e-05
8:18661243 A G 0.029245 -1.4764e-05
8:18661521 C T 1.780824 -7.0623e-06
8:18664022 G A 1.829373 9.2783e-06
8:18664962 C A 0.201528 1.0357e-05
8:18665523 T C 0.573856 4.4019e-05
8:18666972 G A 0.278690 1.8003e-05
8:18670353 A G 0.035661 -4.9081e-06
8:18670908 A G 1.801736 6.6740e-06
8:18671055 C T 0.116403 5.0209e-07
8:18671742 C T 0.663727 -3.4280e-06
8:18671783 C A 1.143320 -1.4148e-05
8:18671903 G C 0.021008 -1.6430e-05
8:18673192 A G 0.724145 -6.0962e-05
8:18674263 A T 0.306433 4.5808e-06
8:18674701 T C 1.747213 -2.6135e-05
8:18679304 G A 0.972489 -2.1493e-05
8:18689270 T C 0.093940 9.6649e-06
8:18691946 C T 0.032081 8.7214e-06
8:18693453 C T 0.606824 -1.5225e-05
8:18693827 C T 0.024438 6.0976e-06
8:18705723 C T 0.900831 9.2258e-06
8:18709567 C G 0.092819 6.2103e-05
8:18713709 A C 0.039703 5.7262e-07
8:18715391 T C 0.123029 3.5253e-05
8:18724625 A G 0.058208 6.2554e-06
8:18725072 C T 0.191777 3.7788e-05
8:18725791 G A 0.113585 -3.6960e-06
8:18727632 C T 0.323565 2.7204e-05
8:18727756 C T 0.041672 -1.4496e-06
8:18729328 A C 0.028161 1.5725e-05
8:18729496 A G 0.200872 1.2276e-06
8:18729529 G C 0.127347 3.7526e-05
8:18729818 G T 1.396056 1.0102e-05
8:18730030 A C 0.085604 1.2041e-05
8:18731262 A G 0.192665 -2.5714e-05
8:18740687 T C 0.031333 -5.6331e-06
8:18749120 G A 0.252121 3.9932e-05
8:18750940 A G 0.042630 1.9949e-07
8:18760933 C T 0.587996 -9.3195e-06
8:18760970 C T 0.376860 9.4878e-06
8:18764796 C T 0.050477 -1.5590e-05
8:18769123 T C 0.124580 3.3496e-05
8:18778837 C T 1.209579 2.0448e-05
8:18779065 G A 0.194211 -8.2886e-07
8:18779282 C T 0.090462 1.5478e-05
8:18780874 C T 0.073130 -1.6584e-05
8:18781776 G A 0.109386 1.7463e-05
8:18782047 T C 0.704222 2.5336e-05
8:18787983 G A 0.052150 -4.4775e-07
8:18789700 G A 0.044711 -3.6716e-06
8:18790599 A G 0.036171 -1.2802e-05
8:18793295 A G 0.026566 8.9648e-06
8:18794312 C T 0.083302 -1.8689e-05
8:18795156 G C 0.086406 -2.2214e-05
8:18795565 A G 0.056015 1.2677e-05
8:18796709 C T 0.030235 -2.3533e-05
8:18797587 C A 0.883213 -1.9233e-05
8:18797949 A G 0.199236 4.1016e-06
8:18800249 G C 0.131668 3.0359e-06
8:18801163 G T 0.376116 -4.3355e-05
8:18813660 A G 0.664563 1.9055e-05
8:18815825 A G 0.051912 1.5740e-05
8:18829923 C T 0.542707 -3.9279e-05
8:18831269 C T 0.347792 7.9404e-06
8:18832726 C T 0.098765 2.6628e-05
8:18834320 A G 0.123835 -1.7018e-05
8:18834423 C T 1.423183 -1.2553e-05
8:18835526 T C 0.024479 2.1590e-05
8:18835547 C T 0.096834 8.3659e-06
8:18836648 C T 0.036385 3.0660e-05
8:18837278 T C 0.057001 -1.9802e-05
8:18848091 A C 0.713922 -2.0418e-05
8:18867548 T C 0.179602 -1.9762e-05
8:18868593 C T 0.026593 7.1029e-07
8:18878014 A C 0.049736 2.7435e-06
8:18891204 A C 1.090928 3.4320e-05
8:18892483 A C 0.050212 -9.2375e-06
8:18893665 C T 0.096973 -1.6444e-05
8:18898789 A C 1.281845 3.4042e-05
8:18901123 A G 0.087872 1.7462e-05
8:18909286 A G 0.145128 1.2994e-06
8:18913647 A G 0.203122 -4.4731e-06
8:18922377 C T 0.695736 3.8493e-05
8:18924056 T G 0.901684 -1.6035e-05
8:18925136 A G 0.079416 -8.9008e-06
8:18927218 C A 0.229893 -1.2056e-05
8:18929010 C T 0.653157 3.2052e-05
8:18929892 T C 0.029864 1.5976e-05
8:18930561 C A 1.721640 8.3719e-06
8:18931755 T C 0.056933 1.8683e-05
8:18934379 T C 0.051314 -1.4241e-06
8:18935938 G A 0.286160 -1.4600e-05
8:18936782 T C 0.271404 -2.5162e-05
8:18937809 A C 1.875696 7.1027e-05
8:18941067 A G 0.565390 5.7943e-07
8:18942656 T C 1.046370 2.4951e-05
8:18947138 A G 1.589662 7.1395e-06
8:18951194 C T 0.149820 -4.3078e-06
8:18951357 T C 0.077132 -8.7678e-07
8:18951822 C A 0.810375 3.1844e-06
8:18954355 C G 0.022687 3.5899e-06
8:18954802 T C 1.815985 1.1102e-05
8:18957652 G T 0.957829 7.1690e-06
8:18958551 G A 0.111354 -4.0409e-05
8:18959366 C A 0.694886 1.8332e-05
8:18960448 T G 0.656271 -9.2138e-06
8:18961067 G A 0.321620 -7.2131e-06
8:18962245 C T 0.158452 -2.8584e-05
8:18964045 A T 0.114435 1.9518e-05
8:18965159 G T 0.164242 -2.2564e-05
8:18966706 A G 0.361180 -5.6947e-06
8:18968475 A G 0.176335 3.0940e-06
8:18973808 T C 0.725668 1.8097e-05
8:18978606 A C 0.233891 -4.9872e-05
8:18978648 G C 1.577674 5.1807e-06
8:18978777 G A 1.838777 -1.2269e-05
8:18980095 C T 0.340679 1.7772e-05
8:18985382 T C 1.302693 -5.3732e-05
8:18986961 C T 0.499267 -4.6714e-05
8:18987820 A C 0.305984 -2.6070e-05
8:18988718 A C 0.113020 -7.8504e-06
8:18990048 G A 0.084700 1.0959e-05
8:18994212 C T 0.031975 -6.8637e-06
8:18994311 T C 0.188197 8.5189e-06
8:19006093 G A 0.275743 -1.1741e-05
8:19007291 G C 0.276086 -4.3789e-07
8:19008025 C G 0.025825 -7.3871e-06
8:19008962 C T 1.107594 2.0528e-05
8:19011694 C T 0.021616 2.3029e-05
8:19014749 A G 0.220020 -4.9727e-06
8:19015542 A T 0.036810 -1.3584e-05
8:19015691 C T 0.221237 -1.1707e-05
8:19015710 T C 0.033135 5.7608e-06
8:19020200 T C 1.383208 1.3531e-05
8:19025003 C T 1.146546 1.8733e-05
8:19026644 T C 0.890978 1.2536e-05
8:19026824 A G 0.240745 1.1132e-06
8:19028649 A G 1.442351 1.4629e-05
8:19028966 G C 0.634944 8.0264e-06
8:19030337 T C 1.255446 -5.0890e-05
8:19033686 C T 0.049879 -7.4593e-07
8:19034022 C T 1.765378 1.9008e-05
8:19038553 T C 0.229168 -3.1391e-06
8:19039335 T C 0.295465 -6.3322e-06
8:19040566 C T 0.077135 1.7875e-06
8:19044032 G C 0.334260 1.6134e-06
8:19044178 C G 0.584674 1.3459e-05
8:19045912 C G 0.023663 -1.1475e-06
8:19046897 C T 0.916786 -1.4536e-05
8:19047059 T C 1.104898 3.9579e-06
8:19047187 C T 0.357733 2.5381e-05
8:19050433 C A 1.839443 -2.1174e-06
8:19052474 C T 0.642335 -1.7730e-06
8:19055204 T C 1.094053 1.9113e-05
8:19058426 G A 0.762366 1.4816e-05
8:19059491 A G 0.150439 -7.9768e-06
8:19067578 G A 0.484012 -5.0964e-06
8:19068323 T C 0.109532 6.7173e-06
8:19071492 G A 0.186541 1.2932e-05
8:19076999 G C 0.126589 -2.1857e-05
8:19077231 A G 0.338619 2.2289e-05
8:19080556 A C 1.681559 1.5856e-05
8:19081355 C T 0.548092 -1.0926e-05
8:19083371 G T 0.033529 1.7392e-06
8:19084334 G A 0.193742 -1.6167e-05
8:19085172 T C 1.296954 -2.2173e-06
8:19086371 A G 0.050977 2.7857e-05
8:19089174 A C 1.245301 1.3881e-05
8:19090952 C G 0.152812 -1.3805e-05
8:19092684 G C 0.109593 4.1573e-06
8:19096093 G A 0.047281 -1.1598e-05
8:19096806 G A 0.150979 -1.4041e-05
8:19098395 A G 0.057464 1.1078e-05
8:19102564 A G 0.094552 -2.1257e-06
8:19105078 G A 0.992534 1.6574e-05
8:19105812 G A 0.386210 -3.4726e-05
8:19107177 G C 1.544349 3.9805e-05
8:19108100 C T 0.720606 2.5337e-05
8:19108351 G T 0.102515 -7.0861e-06
8:19109348 C G 0.074415 1.9151e-05
8:19111232 C T 1.346908 6.1701e-06
8:19112230 A G 1.049940 2.4148e-05
8:19113156 G A 0.097877 2.5340e-05
8:19120228 G C 0.068248 -7.4740e-07
8:19122763 C A 1.254348 9.2920e-07
8:19123061 A G 0.100030 -1.0573e-05
8:19123283 A G 0.170341 1.8101e-05
8:19123595 C T 0.111035 8.6721e-06
8:19127594 G A 0.186297 -2.1274e-05
8:19130204 G A 0.328926 4.0352e-06
8:19137542 C T 0.515447 -1.0185e-05
8:19146230 T C 0.108638 -2.2208e-05
8:19149036 C T 1.013402 1.2457e-05
8:19155268 A G 0.074283 -1.0477e-05
8:19155425 A C 0.344569 -3.2364e-06
8:19162325 G A 0.158636 -1.7025e-05
8:19168142 T C 0.640278 1.0112e-05
8:19169851 A G 0.158333 3.3022e-05
8:19171316 T C 0.078227 -2.5649e-05
8:19172180 C T 0.118712 2.3255e-05
8:19175192 G A 1.443214 1.7457e-06
8:19175988 C A 1.538250 1.2346e-05
8:19177854 T C 0.263286 -6.6929e-06
8:19187642 G A 0.471549 -2.0955e-05
8:19188742 A G 0.385693 -1.1128e-05
8:19196119 T C 0.027957 1.7005e-05
8:19197531 G T 1.340224 1.6974e-05
8:19197955 A G 0.036970 -1.4637e-05
8:19201253 T G 0.094858 -1.0243e-05
8:19206575 A C 0.180361 1.2007e-05
8:19208691 T C 0.394366 1.8005e-06
8:19213162 A G 0.043732 -3.3849e-05
8:19214135 C T 0.244845 -1.1204e-05
8:19218766 G A 0.294734 4.9634e-07
8:19221664 C G 0.032428 -2.0175e-06
8:19221700 A G 0.638385 1.1128e-05
8:19221939 A G 0.037038 -3.6642e-06
8:19222016 C T 0.829523 -5.9831e-07
8:19223320 A C 0.024696 1.8533e-05
8:19226335 C T 0.281495 1.4061e-05
8:19235387 T C 0.150208 1.4018e-05
8:19235520 A G 0.040193 1.9072e-05
8:19235612 T C 0.327852 8.5621e-06
8:19246367 C T 0.139716 1.1028e-05
8:19248133 G C 0.279408 -8.8037e-07
8:19252486 G A 1.026774 4.8666e-06
8:19261457 T C 0.055366 -1.6487e-06
8:19263003 A G 1.336508 -7.7073e-06
8:19263441 A G 0.133987 5.8953e-06
8:19268822 T C 0.890451 2.2277e-05
8:19277056 G T 0.109342 7.8034e-06
8:19280152 A C 0.258230 -1.5827e-05
8:19281362 C T 0.032064 3.4651e-06
8:19286274 A G 0.036167 5.1551e-06
8:19294633 A G 1.343824 9.8134e-06
8:19303771 T C 0.765161 6.1852e-05
8:19310208 G T 0.107819 1.0084e-05
8:19320596 T C 0.027590 9.4479e-06
8:19321385 G A 1.049223 -4.3649e-06
8:19325641 T G 0.044089 -1.2164e-05
8:19326307 T C 1.587187 4.1760e-05
8:19327182 C T 0.130251 1.2461e-05
8:19337021 T G 1.607742 4.2615e-05
8:19339533 A G 0.045374 2.1589e-05
8:19340703 C G 0.077217 -1.1718e-05
8:19344880 G A 1.621953 4.0093e-05
8:19344986 T C 0.258291 -2.7873e-05
8:19348451 T C 0.044004 1.1897e-05
8:19349471 C T 0.189747 4.1106e-05
8:19356779 C T 0.022316 7.7186e-06
8:19357011 A G 0.067792 7.4089e-07
8:19362768 T C 1.623004 4.6421e-05
8:19365808 C T 0.240119 -3.4503e-05
8:19376566 C T 0.316166 -2.7643e-05
8:19382118 G A 0.049294 1.9045e-06
8:19392430 T C 0.134949 9.2600e-07
8:19400825 C G 0.062241 -4.9326e-06
8:19401575 C T 0.362288 3.6867e-05
8:19403517 T C 0.049559 2.0682e-05
8:19404650 A G 0.030711 6.7615e-06
8:19407575 C T 0.059368 2.3242e-05
8:19413505 C T 0.385581 -2.7160e-05
8:19417462 C T 0.024292 1.9269e-06
8:19418967 G A 0.134854 2.2622e-06
8:19424185 C T 0.094454 5.7432e-06
8:19435034 T C 1.204367 7.6510e-06
8:19437153 T C 1.645786 3.6298e-05
8:19444947 T G 0.076703 -2.1988e-06
8:19445170 G T 0.179242 -8.0103e-08
8:19445206 T G 0.155372 2.4452e-05
8:19447874 C A 0.092390 -8.8869e-06
8:19456538 A G 0.176271 -2.2446e-06
8:19458549 T C 1.783839 4.0483e-06
8:19459080 C T 0.175638 4.0925e-06
8:19460896 A G 0.023874 2.4683e-05
8:19471977 G T 0.158524 -4.3090e-05
8:19474823 A G 0.374273 2.9497e-05
8:19476502 T C 0.176111 -9.5045e-07
8:19480698 T G 1.920478 1.2502e-06
8:19481117 G A 0.110705 3.2668e-06
8:19484445 A G 0.029575 -9.3555e-06
8:19484903 T C 0.155222 3.2979e-06
8:19485638 T C 1.328528 -4.8663e-05
8:19486707 C G 0.170375 1.9135e-06
8:19489763 A G 1.204078 7.1607e-05
8:19489998 T C 1.890063 4.0014e-05
8:19490180 G T 0.319944 3.1859e-05
8:19490663 T C 0.056583 -2.7330e-05
8:19491674 C T 0.040318 -2.1851e-05
8:19492767 C T 1.955571 1.5594e-06
8:19492917 A G 0.023007 -8.5556e-06
8:19493177 A G 0.043739 3.7415e-06
8:19493599 A G 0.057195 -4.3813e-05
8:19493786 C T 0.376673 -5.7259e-06
8:19494796 G C 0.070625 8.3482e-06
8:19495275 T C 0.544339 -1.9749e-06
8:19497031 C G 0.044300 -1.8406e-05
8:19502782 G A 0.156446 -3.7261e-06
8:19507571 C T 0.066960 -3.7547e-06
8:19507924 A G 0.946585 -2.5585e-05
8:19513943 C T 0.022745 1.2966e-05
8:19514151 C G 0.124005 -3.0482e-06
8:19519119 A C 0.045235 2.5208e-06
8:19520130 C T 0.226197 -7.2769e-06
8:19520367 G C 0.258968 2.3085e-05
8:19520531 G T 0.030656 1.1537e-05
8:19520669 G A 0.082208 -7.9074e-06
8:19520880 A G 0.087277 -1.1668e-05
8:19523053 T C 0.424488 3.2464e-06
8:19527536 T G 1.742008 -1.7149e-05
8:19528793 C T 0.096120 1.0257e-05
8:19529575 G A 1.141320 -7.6817e-06
8:19534257 A G 0.106666 7.1588e-06
8:19535849 A G 0.307565 7.5440e-06
8:19536189 C T 0.842333 -8.4088e-06
8:19540966 G T 0.245222 6.6967e-06
8:19541004 C T 0.573819 -1.9737e-05
8:19544426 A C 0.450633 -2.5807e-05
8:19545975 C A 1.463114 -1.4708e-05
8:19560521 A C 0.094277 -1.9104e-05
8:19561313 A T 0.505622 -3.2273e-05
8:19564443 T C 0.150106 -1.0601e-05
8:19570931 A G 0.062295 -2.2290e-05
8:19573263 C G 1.469532 -1.7335e-05
8:19578423 G A 0.314626 -2.9071e-05
8:19580824 A G 0.324795 -2.1106e-05
8:19583550 C A 0.325380 2.4915e-05
8:19587117 T C 0.363693 -9.4733e-06
8:19592004 A G 0.354238 7.5086e-06
8:19592261 A G 0.061210 -1.3591e-05
8:19599656 T C 0.042879 -7.0108e-06
8:19604189 G A 0.102039 -2.1511e-05
8:19604696 G A 0.092880 -4.3478e-05
8:19606548 A G 0.094484 6.7228e-06
8:19607876 G T 0.434246 -2.3493e-05
8:19610205 T C 0.154903 2.2477e-05
8:19612671 A G 0.137842 1.6080e-05
8:19617507 A G 1.524511 -1.1076e-05
8:19618824 T C 0.192144 1.8292e-05
8:19622920 A C 0.137173 1.2518e-05
8:19623055 A G 0.185661 -3.5423e-05
8:19625038 A C 0.185875 -2.4495e-05
8:19625232 G T 0.138475 1.2521e-05
8:19629768 G A 1.763767 7.7011e-06
8:19634982 T G 0.179524 -1.9473e-05
8:19637836 G C 0.302139 -1.6648e-05
8:19642536 A G 0.802321 -1.8610e-05
8:19642980 G A 0.328977 5.3549e-06
8:19644400 T C 0.031527 -3.3623e-06
8:19651161 C T 0.636821 -1.3324e-05
8:19652332 A G 0.515202 -3.2335e-06
8:19657388 G A 0.034841 -1.5715e-05
8:19664668 T C 0.528842 -5.6968e-06
8:19669503 G A 1.820802 6.8044e-06
8:19676589 G A 0.313797 2.0225e-06
8:19677340 C G 0.155212 1.0372e-05
8:19682545 G A 1.602557 4.6022e-07
8:19688616 C A 0.300548 -5.7162e-06
8:19690130 G T 0.150884 3.0084e-05
8:19690669 G A 0.073769 2.3130e-06
8:19704859 A G 0.223392 -5.6731e-06
8:19708448 A C 0.023194 -7.8091e-06
8:19710423 C G 0.298011 -5.3347e-06
8:19721255 T C 0.023588 3.5260e-06
8:19724400 A G 0.573254 -1.5800e-05
8:19727047 T C 1.689946 4.7323e-05
8:19734916 A G 0.861923 1.3824e-05
8:19739514 A C 0.063159 -1.5285e-05
8:19740530 C T 0.033546 -9.6956e-06
8:19748921 T C 1.369469 -3.0327e-05
8:19748989 A C 0.023904 -1.7340e-06
8:19752207 G A 1.102382 -1.1903e-05
8:19761241 C T 0.056712 -1.5892e-05
8:19762706 G C 0.132216 -6.4114e-06
8:19762732 T C 0.036093 1.4348e-05
8:19777695 T C 0.046207 -1.2840e-05
8:19786891 T C 0.471834 -1.6356e-05
8:19795013 G A 0.443602 2.1499e-05
8:19796669 T G 0.021609 -6.2602e-06
8:19805708 A G 0.034957 1.3711e-05
8:19806568 A C 0.205393 -2.1278e-05
8:19809695 C T 0.160176 -5.9376e-06
8:19813180 A G 0.280169 -2.5903e-05
8:19813529 G A 0.037153 5.4432e-06
8:19813702 A G 0.291202 -2.1220e-05
8:19815026 G C 0.272608 -2.5894e-05
8:19816934 C T 0.469604 -5.5875e-05
8:19819077 G T 0.540946 -5.2502e-05
8:19819439 G A 0.584331 -4.6850e-05
8:19824667 T C 0.568869 -4.6992e-05
8:19826373 A G 1.100907 5.1576e-06
8:19826696 G C 0.075942 -5.8034e-06
8:19827848 A C 0.625170 -2.6168e-05
8:19830921 T C 0.246453 -3.1665e-06
8:19832646 T G 0.202521 -6.5715e-06
8:19845376 T C 0.236505 5.8564e-07
8:19847645 G T 0.023517 -4.1807e-06
8:19847690 A C 0.195286 -5.8135e-06
8:19848396 A G 0.034467 -4.8536e-06
8:19849757 A G 0.241357 -3.0199e-06
8:19863803 A C 0.030231 3.3203e-05
8:19865175 G A 0.528710 -4.3059e-05
8:19876746 C G 0.201864 -6.3341e-06
8:19878154 C T 1.439532 1.2533e-05
8:19883924 C T 0.166489 -5.9391e-06
8:19890468 G T 0.029731 1.3885e-07
8:19890612 A G 0.646248 4.1841e-05
8:19890654 C T 0.268100 -1.6975e-05
8:19891227 T C 1.345466 6.7772e-06
8:19906965 C T 0.024350 -4.5394e-06
8:19907912 C T 0.209099 -9.9701e-06
8:19913833 T C 0.046720 7.6628e-06
8:19916710 T C 0.694597 -2.5459e-05
8:19931837 G A 0.463964 6.5104e-06
8:19933689 C T 0.028263 2.5798e-05
8:19936010 C G 0.153301 2.6545e-05
8:19940700 T C 0.117821 -1.4245e-05
8:19941027 T C 0.860794 2.3726e-05
8:19941854 G A 1.213482 1.0761e-05
8:19942516 C T 0.183981 -2.5689e-06
8:19946066 T C 1.738958 8.8264e-06
8:19949198 T G 0.110447 -2.5829e-05
8:19952073 T G 0.071053 2.4453e-05
8:19953653 A C 0.974559 -1.5660e-05
8:19956346 A C 0.785073 1.6178e-05
8:19958830 T C 0.045830 1.5143e-05
8:19960861 T C 0.086767 -2.5136e-05
8:19964186 A C 0.289920 5.7346e-06
8:19967216 C T 0.697446 3.2085e-05
8:19967894 C T 0.327971 -7.3940e-05
8:19971895 C T 0.245957 -3.1389e-06
8:19974789 G C 0.127106 1.3196e-06
8:19976816 G T 1.020780 1.1991e-05
8:19977043 T G 0.730765 3.3848e-05
8:19977258 G A 0.236713 2.3225e-06
8:19977311 G C 0.047819 -5.3065e-05
8:19979289 C T 0.044833 3.3405e-06
8:19980927 C T 0.325084 -1.6675e-05
8:19981070 G T 0.487987 8.2209e-06
8:19983609 A G 0.034522 4.6002e-06
8:19984400 T C 0.074303 9.2158e-06
8:19985382 G A 0.966444 4.6725e-06
8:19985687 G A 0.045751 -1.7091e-06
8:19986352 G A 0.020603 -6.4909e-06
8:19987703 T C 0.498009 1.4791e-05
8:19987914 C T 0.490067 1.6594e-05
8:19988086 A G 0.076761 -7.8730e-07
8:19988211 G A 0.843397 6.6452e-06
8:19988291 T C 0.150221 2.9218e-06
8:19989194 A G 1.530223 -1.7266e-05
8:19992583 G T 0.113047 -8.2280e-06
8:20001454 T C 0.545842 -4.1856e-06
8:20001995 A G 1.363577 -2.4320e-05
8:20005300 C T 0.599579 4.9785e-06
8:20005554 C G 0.214481 1.1434e-05
8:20005716 C G 1.547902 -1.6647e-05
8:20006070 C T 0.201480 -2.8211e-05
8:20010158 C T 1.691599 -1.1243e-05
8:20019512 A G 0.911122 4.7681e-06
8:20020347 A C 0.136023 -1.1307e-05
8:20020821 G T 0.199233 -7.1691e-06
8:20021063 C T 0.045731 6.1482e-06
8:20024070 C T 1.506951 -2.4292e-05
8:20028055 T C 0.427351 3.4110e-06
8:20029973 C T 0.329399 -2.0485e-05
8:20035399 G A 1.132862 -2.6840e-06
8:20036713 G A 1.505390 -2.5149e-05
8:20036827 G C 0.387287 1.2164e-05
8:20038466 G T 0.724533 -1.6055e-05
8:20042369 G A 0.049546 1.8473e-05
8:20045140 A C 0.059381 2.4215e-05
8:20046580 G T 1.941537 -1.9667e-06
8:20047448 T C 0.063410 -3.0789e-05
8:20049998 A C 1.362866 8.3428e-06
8:20056352 C G 0.272931 2.5233e-06
8:20056640 A G 0.030326 -3.0095e-06
8:20059040 C T 0.102620 3.4827e-06
8:20066049 A G 0.305464 2.8284e-06
8:20072192 G A 0.762250 1.5661e-05
8:20081177 G A 0.029147 1.7379e-05
8:20081890 G T 0.674729 3.6492e-06
8:20091723 A G 0.247147 6.8964e-06
8:20094788 T G 0.079311 3.2249e-06
8:20097325 C T 0.736133 2.0001e-05
8:20098731 G A 1.003250 -2.4889e-06
8:20098883 G C 0.030037 4.0064e-06
8:20101079 C T 0.772361 -1.7407e-05
8:20104985 T G 0.448681 1.1503e-05
8:20109492 T G 1.650083 -1.5961e-05
8:20111600 G A 0.043100 1.8431e-05
8:20111812 G A 0.684833 -1.0825e-05
8:20120440 T C 0.037452 -6.6537e-07
8:20126617 T C 0.069268 1.4174e-05
8:20128078 C T 0.525837 4.6619e-06
8:20131885 A G 0.021361 -1.8048e-05
8:20133144 T G 0.872881 -6.4449e-05
8:20133227 T C 0.392234 7.1125e-05
8:20135859 T G 1.805445 1.3624e-06
8:20136447 C T 0.111966 1.6789e-05
8:20138477 T C 0.990654 -5.8885e-05
8:20138603 C T 0.762947 -4.5280e-05
8:20142534 C T 0.825321 3.4613e-04
8:20144212 G A 0.611812 -3.7823e-05
8:20146906 A G 0.090870 -1.2104e-04
8:20148660 A G 0.036208 -2.3337e-07
8:20148707 T C 0.046469 -2.2735e-05
8:20150536 T C 1.365801 9.1353e-06
8:20154303 G C 0.026012 1.7056e-05
8:20154392 T G 0.055485 3.9355e-05
8:20163050 G T 1.755961 1.2873e-05
8:20163282 C T 1.103752 2.0747e-05
8:20167335 G C 0.033957 3.1363e-05
8:20169970 G T 0.247021 -2.0042e-05
8:20179889 C G 0.374337 4.0715e-05
8:20184339 C T 1.730333 6.8778e-06
8:20188367 G T 0.080776 -3.9513e-06
8:20190224 C T 0.209507 -1.0542e-05
8:20192835 G T 0.674872 -5.8123e-05
8:20195645 A G 0.028174 1.1423e-06
8:20213619 T C 0.044276 1.3087e-05
8:20215016 G T 0.790564 -6.6332e-05
8:20219066 A G 0.110453 4.2964e-05
8:20219583 C A 0.043310 -1.7274e-06
8:20226928 G T 0.138607 -3.5829e-06
8:20230281 C T 0.036932 9.2834e-06
8:20237266 T G 1.112772 -3.1536e-05
8:20237910 G A 0.309880 -1.7939e-05
8:20248930 T C 0.051195 2.4410e-05
8:20250959 G A 0.116111 1.6181e-06
8:20252222 G A 1.931711 1.8379e-06
8:20259880 A C 0.046173 5.3458e-06
8:20266200 T C 0.034991 9.2291e-06
8:20277518 T C 0.038629 2.8546e-05
8:20279843 T C 0.032540 -1.7416e-05
8:20282865 T C 0.039509 3.8923e-06
8:20286132 G A 0.692156 -2.4915e-04
8:20289998 T G 0.126939 -1.1942e-05
8:20303576 G A 0.037561 2.7535e-05
8:20306252 T C 0.760714 -9.4044e-05
8:20311933 A G 0.098863 -1.0088e-05
8:20322758 G A 0.120276 -6.9986e-06
8:20331946 G A 0.731455 -1.9429e-05
8:20338846 T C 0.713568 -2.0334e-05
8:20344196 T C 0.076329 1.9272e-05
8:20349699 T C 1.340785 2.9630e-05
8:20352946 T C 0.050028 9.4679e-06
8:20354600 G A 0.226343 -5.1774e-06
8:20358803 G A 0.046792 -3.8132e-05
8:20363611 C T 0.081739 -1.5124e-05
8:20366046 A G 0.042851 -5.2052e-06
8:20368244 A C 0.863371 -1.8925e-05
8:20373238 T C 0.071376 8.2951e-06
8:20378023 A C 0.059697 -6.7917e-06
8:20381534 G T 0.049189 -9.7287e-06
8:20381631 T C 0.144057 1.5588e-05
8:20387634 T A 0.210269 4.1186e-05
8:20388526 C T 0.276939 6.1531e-06
8:20392646 A G 0.029000 -2.9900e-05
8:20394006 G T 0.121911 -7.9028e-06
8:20400959 G A 0.279153 5.3617e-06
8:20401840 A G 0.064675 -3.7203e-05
8:20403715 T C 0.021025 1.9077e-06
8:20404416 A G 0.035317 -9.7213e-06
8:20412168 C T 0.241666 -8.2148e-06
8:20413211 G A 0.082276 9.5718e-06
8:20416302 T C 0.115060 -3.2728e-06
8:20423245 A G 0.120174 -1.2248e-05
8:20425989 T G 0.072124 -1.2752e-05
8:20437022 G A 0.549316 -1.9635e-05
8:20441969 C T 0.027494 -1.3449e-05
8:20445294 T G 0.120208 -1.0386e-05
8:20447019 A G 0.166568 -1.1761e-05
8:20447085 T C 0.060935 -1.8215e-06
8:20449763 C T 0.099210 -1.3318e-05
8:20450644 A C 0.122139 1.1100e-05
8:20451729 T C 0.025662 1.1691e-05
8:20454738 G A 0.096365 1.0014e-07
8:20456216 T C 0.046530 8.0748e-06
8:20460591 T C 0.091836 2.7105e-05
8:20460661 G T 0.158364 -4.5298e-08
8:20468173 T C 0.039611 -1.0653e-05
8:20474923 T C 0.455501 -1.1620e-05
8:20479285 G C 0.084101 -2.5336e-05
8:20484514 A G 0.313766 2.2063e-05
8:20492231 G A 0.925965 -3.6663e-05
8:20496840 T C 0.043501 -1.3573e-05
8:20502263 C T 0.430125 -7.0851e-05
8:20504629 A C 0.104069 -4.3220e-06
8:20506324 T C 0.125583 1.2961e-05
8:20512857 G A 0.055628 3.3708e-06
8:20521880 G A 0.128510 5.0849e-06
8:20545688 T C 0.107632 -6.3527e-06
8:20548621 A C 0.488330 -5.5574e-05
8:20549400 G A 0.068612 7.6218e-05
8:20551783 G A 1.886980 -1.0673e-05
8:20552968 C T 1.750572 -9.9812e-06
8:20554870 A G 0.038289 -4.1817e-06
8:20557122 G A 0.025784 5.8633e-06
8:20558819 T C 0.046513 -3.8038e-05
8:20562950 G T 0.105289 -4.0843e-06
8:20564601 T G 1.289726 -8.9742e-06
8:20572736 A C 0.905886 -3.2613e-05
8:20577363 T C 0.376677 1.9369e-05
8:20577876 G A 0.793971 -2.5227e-05
8:20582151 G A 0.297484 1.3659e-05
8:20584156 C T 0.131900 -4.4459e-06
8:20584920 A C 0.032917 5.0714e-07
8:20587994 A C 0.046907 1.3518e-05
8:20589687 G A 0.021330 -2.7512e-07
8:20592681 C T 1.888561 -1.1883e-05
8:20594766 T C 1.311196 2.2711e-06
8:20596957 G A 0.529288 -7.1096e-06
8:20613337 G A 0.776574 -2.3965e-05
8:20617945 T C 0.352575 3.6227e-05
8:20622339 G C 0.210010 -2.1962e-05
8:20624253 T C 0.045969 2.7455e-06
8:20631163 C T 0.452598 -2.8140e-05
8:20641888 A G 0.041328 -1.8408e-05
8:20641936 G A 0.166680 3.7700e-05
8:20645930 G A 1.886786 1.2608e-05
8:20646927 A C 0.777407 5.9515e-05
8:20648562 T G 0.028004 2.3092e-06
8:20656633 C T 0.927975 1.0321e-04
8:20659900 C T 0.908868 1.3297e-04
8:20665192 G A 1.908902 7.6676e-06
8:20675146 C T 0.032863 2.3782e-06
8:20678477 A G 0.662765 -1.8384e-05
8:20681098 G A 0.329722 2.7604e-05
8:20683449 A C 0.345871 2.9945e-05
8:20702211 T G 0.244556 -7.5151e-05
8:20727329 T C 0.111864 -2.9223e-05
8:20729845 G A 0.095229 1.3406e-06
8:20730359 A G 0.711090 3.6236e-05
8:20735577 G A 0.132290 -1.4206e-06
8:20736470 T C 0.034382 -1.7246e-06
8:20741452 G C 0.061306 -1.8198e-05
8:20741643 T C 0.026930 -5.1698e-07
8:20747697 T C 0.064447 -1.1884e-05
8:20753777 C T 0.103168 1.1354e-05
8:20755445 C G 0.045163 -1.8496e-05
8:20755587 T C 0.048376 1.3370e-05
8:20762442 A G 0.085342 4.3923e-06
8:20764823 G A 0.437129 3.0381e-05
8:20781611 C T 0.258264 8.0802e-06
8:20783447 G T 0.055563 -6.9295e-06
8:20787945 C T 0.129856 -1.5721e-06
8:20793191 T C 0.140824 -4.2326e-05
8:20793618 A G 0.027613 -5.3049e-06
8:20798380 C T 0.037928 -1.2782e-05
8:20801083 A C 0.664288 1.3651e-05
8:20801499 T C 0.626383 3.5696e-05
8:20802565 A G 0.032322 -1.8110e-05
8:20804622 T C 0.122564 2.2138e-05
8:20804931 A G 0.132896 2.9550e-06
8:20806525 C T 0.048169 -6.8802e-06
8:20806872 C A 1.115546 1.2808e-05
8:20807029 A G 0.122142 3.0084e-06
8:20808908 C G 0.973203 4.2966e-06
8:20809160 T C 0.086879 -9.2259e-06
8:20809708 T C 0.821849 -1.9628e-06
8:20810194 A C 1.446288 9.1717e-08
8:20824679 T G 0.137683 1.4684e-05
8:20826580 C G 1.321494 -7.4013e-06
8:20827119 C A 0.063396 7.7699e-06
8:20828107 C G 0.065538 1.6100e-05
8:20829798 A G 0.198206 1.1162e-05
8:20830093 A C 0.085285 1.5903e-05
8:20830503 C T 0.027998 6.0701e-08
8:20831120 G C 0.331048 6.5278e-06
8:20831895 A G 0.201664 1.4395e-05
8:20833026 A G 0.031251 -5.4250e-06
8:20844074 C T 0.022945 -5.1313e-06
8:20844717 C A 0.092176 1.8610e-05
8:20851589 T C 0.203296 -2.0880e-05
8:20853015 A G 0.020382 -2.1849e-05
8:20857427 G T 0.023727 -1.9612e-05
8:20857659 T C 0.423788 1.0917e-05
8:20865103 A G 0.244903 -5.8576e-06
8:20867692 T G 0.701343 -7.2703e-06
8:20870851 A G 0.048373 2.0226e-06
8:20871056 T C 0.072913 -1.3934e-05
8:20871759 C G 1.971870 2.7467e-06
8:20874567 C T 1.311570 -1.6587e-05
8:20874852 T C 0.246865 1.2064e-05
8:20875086 C T 0.049491 -5.3293e-06
8:20875651 C T 0.276851 -3.4158e-05
8:20877578 C T 0.216096 -1.4665e-05
8:20881102 G A 0.876195 2.5007e-05
8:20882560 T C 0.287159 -1.8883e-05
8:20883239 T C 0.048237 -3.3811e-06
8:20886075 A G 0.067469 1.4602e-05
8:20888439 C G 0.102001 -1.6582e-05
8:20892104 G A 0.177335 -4.0024e-06
8:20892298 A C 0.558043 5.1020e-06
8:20895899 C T 0.724948 -2.4742e-05
8:20897751 A G 0.039703 -2.0812e-05
8:20899071 C A 0.059211 -8.5227e-06
8:20899523 C T 0.024666 -1.3441e-05
8:20900090 A G 0.520506 9.3209e-06
8:20903223 G A 0.040686 -1.8250e-05
8:20903278 A G 0.033794 3.3333e-06
8:20907465 A G 0.090993 -2.3510e-05
8:20908642 T C 0.314453 -2.1798e-05
8:20909740 T C 0.499043 -2.0094e-05
8:20914609 G A 0.308864 -3.6636e-05
8:20914898 C T 1.422894 -2.0521e-05
8:20915316 G A 0.601973 -1.6061e-05
8:20917851 G A 0.028239 8.1714e-06
8:20919004 G A 0.028946 5.0392e-06
8:20923843 C T 0.022034 1.5940e-05
8:20923926 T G 0.023772 -3.2955e-07
8:20925925 T C 0.505112 8.5128e-06
8:20926882 C T 0.031292 8.7578e-07
8:20929050 G T 0.026716 -3.0803e-06
8:20932868 T G 0.327417 1.5334e-06
8:20938983 C T 0.107159 1.2123e-06
8:20942928 T C 0.582607 -8.2416e-07
8:20945263 G A 0.039577 -1.5098e-05
8:20946595 C G 0.069016 1.1984e-05
8:20953776 A G 0.026709 2.5826e-05
8:20954907 T C 0.077530 1.4728e-05
8:20955019 C T 0.042144 -3.5042e-07
8:20955032 G A 0.027885 2.4543e-06
8:20958436 G A 0.027083 -2.3046e-05
8:20972924 T G 0.024207 -1.3593e-06
8:20985399 A G 0.107672 -4.2124e-06
8:20986072 T C 0.032601 5.5315e-06
8:20986753 C T 0.044463 9.0912e-06
8:20987342 A G 0.025118 1.1319e-05
8:20989607 T C 0.041583 -1.7551e-05
8:20994326 T C 0.048390 2.9829e-06
8:20995135 T C 0.155161 -1.6867e-05
8:20995357 C A 0.066711 1.3320e-05
8:20999017 C T 0.683575 -4.6214e-06
8:21000968 C A 0.608228 -1.1052e-06
8:21007355 C T 0.322065 -2.6194e-06
8:21017214 G A 1.449589 -1.4304e-05
8:21017972 C T 0.239466 1.3988e-05
8:21018567 C T 1.142011 3.5340e-06
8:21025678 T C 0.611876 -5.4297e-06
8:21026096 T C 0.741046 1.1141e-06
8:21026165 G A 0.091506 7.4669e-07
8:21026745 G A 0.099448 -8.9626e-06
8:21026946 A G 0.041536 -1.9166e-05
8:21027683 C G 0.084367 -3.3814e-06
8:21028234 A G 0.093971 9.2602e-06
8:21028432 A G 0.188119 -4.5254e-07
8:21029942 T C 0.039397 3.0842e-05
8:21030476 C G 0.028562 -4.5039e-06
8:21032055 T G 0.033240 4.7925e-06
8:21033001 A G 0.473242 1.6926e-05
8:21033700 G A 0.109743 1.0905e-05
8:21034986 T C 0.205254 -1.1117e-06
8:21036853 G A 0.779821 4.6961e-05
8:21039093 C A 0.037306 1.3687e-05
8:21040212 A C 0.392234 3.0300e-05
8:21040466 C T 0.180673 -3.1097e-05
8:21041896 C T 0.394101 -1.1273e-05
8:21043638 A G 0.091204 2.6701e-05
8:21050599 A G 0.038394 2.0585e-06
8:21060912 C T 0.085645 -6.1098e-06
8:21063494 C G 0.189768 8.1442e-06
8:21071066 C T 0.107934 9.0317e-06
8:21073252 C T 0.375759 2.1197e-05
8:21077520 C T 0.109518 -8.4980e-06
8:21077856 G A 0.131869 -2.5684e-05
8:21080079 A C 0.083068 4.3269e-06
8:21082094 A C 0.038513 5.5971e-06
8:21084293 C T 0.029371 -4.2329e-07
8:21089037 T C 0.031618 5.4395e-07
8:21092292 G A 0.174108 -1.4538e-05
8:21093447 T C 1.918530 2.0508e-05
8:21099260 C A 0.476526 1.3978e-05
8:21104408 G A 0.181775 7.2608e-06
8:21106495 A G 0.083863 -3.6781e-06
8:21106801 C T 0.038438 1.1175e-05
8:21107763 G A 0.140742 -1.3201e-05
8:21108786 C T 0.036728 -1.8698e-05
8:21121769 C T 0.021096 2.0747e-07
8:21124424 C T 0.085322 -2.4310e-06
8:21125374 C T 0.492944 1.1578e-06
8:21130702 T C 0.234255 5.2412e-06
8:21131395 A G 0.040006 6.7068e-06
8:21131743 C G 0.041359 -2.0842e-05
8:21134315 T C 0.102647 4.0589e-06
8:21138590 C G 0.043552 -9.2052e-06
8:21138621 T C 0.161764 -2.0840e-05
8:21138794 G A 0.214770 -1.9684e-06
8:21138916 A G 0.559383 1.1585e-07
8:21138982 C T 1.585779 8.2105e-05
8:21139506 A G 0.021317 -8.4944e-06
8:21141890 A G 0.170498 -2.2007e-05
8:21143602 C T 0.192355 -1.8961e-05
8:21143774 T G 0.040468 1.9084e-06
8:21145158 C T 0.645106 5.2760e-06
8:21146851 A G 0.236325 2.3710e-05
8:21147366 G C 0.861705 8.4294e-06
8:21151276 T C 0.141538 -1.9518e-05
8:21151277 A G 0.035059 3.1909e-06
8:21155119 T C 0.024356 -1.5329e-06
8:21164751 A G 0.211122 -1.3341e-05
8:21172590 G T 0.113251 -2.2558e-05
8:21185121 A G 0.194596 -1.3996e-05
8:21186155 C G 0.023897 -6.5066e-06
8:21187460 T C 0.027831 -7.0478e-06
8:21188239 C A 0.193970 -1.3459e-05
8:21190268 C T 0.782306 1.6114e-06
8:21192945 T C 0.044925 -2.0668e-05
8:21197827 A G 1.252304 -1.7370e-05
8:21200729 C T 0.176896 -2.2016e-05
8:21201775 G C 0.055533 -4.0037e-07
8:21205965 A G 0.224830 1.0429e-05
8:21208208 C G 1.122723 1.8008e-07
8:21209419 G A 0.088780 7.1223e-06
8:21209936 T C 0.100363 1.6327e-05
8:21209945 A G 0.911730 -6.9319e-06
8:21210074 T C 1.101699 -1.8503e-06
8:21210571 A G 0.281240 -1.2209e-05
8:21212372 A G 0.263177 -5.0719e-06
8:21213306 T A 1.282964 5.9875e-06
8:21214731 G T 1.189591 -6.8179e-06
8:21218244 C T 1.273540 -9.2543e-06
8:21219361 T C 1.451534 -4.4297e-06
8:21221575 C G 0.047105 -4.0765e-06
8:21223679 G A 0.026566 -2.6397e-05
8:21224879 T C 0.173935 5.6365e-06
8:21225474 T G 0.036987 -9.4258e-07
8:21232053 T C 0.139719 -5.2222e-06
8:21235418 C T 0.135939 1.5024e-05
8:21239232 T G 0.228451 -1.3762e-09
8:21241742 C G 0.278241 -2.7090e-05
8:21242122 G T 0.024312 -1.5883e-05
8:21243313 G C 0.054387 -7.3756e-06
8:21243435 T G 0.070829 4.2187e-06
8:21244549 G A 0.200678 -1.6324e-06
8:21249793 A G 0.185447 2.5157e-06
8:21257698 G A 1.206787 -1.6005e-05
8:21258756 C T 0.508855 1.0109e-05
8:21268945 A C 0.032594 -8.3185e-06
8:21271878 G A 0.257968 -1.4625e-05
8:21272296 C T 1.057171 -2.8969e-05
8:21274619 G C 0.032339 1.7103e-05
8:21275605 C T 0.798646 -1.8027e-05
8:21281087 G A 0.032176 -8.0370e-06
8:21287166 A G 0.119919 -1.9154e-05
8:21296977 C A 0.474455 -1.1088e-05
8:21299827 G A 0.112085 -1.5876e-05
8:21300666 T C 0.027420 1.4528e-06
8:21302186 T G 0.042433 1.4490e-06
8:21313592 C T 0.026100 -1.5551e-05
8:21318387 T C 0.123937 2.6590e-05
8:21322739 G A 0.567451 -1.8835e-05
8:21326896 C T 0.040808 1.5180e-05
8:21328277 G C 0.113690 -1.9047e-06
8:21330256 G A 0.079158 -5.1614e-06
8:21331752 G A 0.026155 1.0355e-05
8:21333078 A G 0.085815 -8.4498e-06
8:21339685 G T 0.319991 1.3364e-05
8:21341924 A G 0.322507 -1.5716e-05
8:21345446 C A 0.029861 1.9956e-05
8:21346546 C T 0.244121 -1.2008e-06
8:21347755 T C 0.278568 -3.2865e-06
8:21352038 T C 0.319005 1.5530e-05
8:21352198 G A 1.245008 -1.8722e-06
8:21354760 A G 0.066732 1.0112e-05
8:21358195 T G 0.126572 -6.5893e-06
8:21360055 A G 0.273920 -1.8048e-05
8:21365155 T G 0.191012 9.7996e-06
8:21373261 T C 0.312083 4.1971e-06
8:21379876 C A 0.573458 9.8856e-06
8:21383476 C T 0.071559 -9.2555e-06
8:21394103 G T 0.287662 -8.3417e-07
8:21395310 A G 1.478858 2.4962e-06
8:21395628 G C 0.443303 1.1387e-06
8:21402658 G A 1.057484 6.5313e-06
8:21403019 A G 0.085135 -7.6618e-06
8:21404961 T C 1.414744 -3.2645e-06
8:21405291 T G 0.482051 1.3966e-05
8:21406013 A G 0.084054 1.8039e-06
8:21408145 T C 0.022701 -1.1070e-05
8:21415626 A G 0.039197 7.7434e-07
8:21418702 T G 0.767544 5.8565e-06
8:21421616 T C 0.098207 3.4214e-05
8:21438411 C T 1.773001 -9.8608e-07
8:21443927 A T 0.057984 -6.4289e-06
8:21446652 T C 0.068493 2.1621e-05
8:21453740 C T 0.039299 4.9370e-06
8:21457627 A G 0.056916 9.3120e-07
8:21461489 A G 0.040754 1.9034e-06
8:21461632 T C 0.019964 -1.4053e-05
8:21462345 A C 0.141348 -8.6489e-06
8:21464687 A G 0.655880 2.3718e-05
8:21466981 A G 1.109308 -2.0054e-05
8:21468823 C T 0.117406 -1.6557e-05
8:21475953 G A 0.153808 -8.7500e-06
8:21481008 T C 0.046129 -1.4277e-05
8:21482388 C T 0.148276 -3.2731e-05
8:21483268 G A 0.031489 3.1458e-07
8:21485142 A G 0.050392 4.6491e-06
8:21485754 G A 0.132012 -1.8083e-05
8:21487597 A G 1.242870 1.8212e-06
8:21490989 G T 0.042736 -2.0762e-05
8:21492975 G A 1.921437 5.4112e-06
8:21495970 G A 0.057338 -1.3785e-05
8:21497397 G C 0.861012 1.3132e-05
8:21498698 A G 1.056995 -2.4959e-05
8:21499107 T G 0.032642 1.0314e-06
8:21500728 G T 0.899770 3.4983e-05
8:21500936 G A 1.960205 6.3869e-06
8:21501239 C A 0.107159 8.8701e-06
8:21503174 G T 0.030194 -3.6509e-06
8:21504820 T C 0.039010 -1.3623e-05
8:21509310 C T 0.045911 6.7053e-06
8:21510560 C T 0.077009 5.1990e-06
8:21518036 C T 0.058045 -8.2467e-06
8:21531146 G C 0.030170 2.2155e-05
8:21535435 C T 0.751976 1.1364e-06
8:21539674 G T 0.031550 1.6403e-05
8:21539872 G A 0.748808 4.0861e-06
8:21549018 C G 0.871850 1.0622e-05
8:21550800 T A 0.803963 -9.3016e-06
8:21552929 T C 0.148749 2.7719e-05
8:21553557 T C 0.083149 3.0669e-05
8:21557285 T C 0.664179 -5.0878e-06
8:21557631 T C 0.103130 -6.1263e-08
8:21558132 C T 0.091363 5.2533e-06
8:21562119 C T 0.063546 1.2000e-05
8:21562862 T C 0.036218 8.7735e-08
8:21562992 G A 0.894167 -6.3274e-06
8:21568597 C T 1.455321 -1.3087e-05
8:21575023 G T 0.081042 -2.6991e-05
8:21575145 A G 0.308123 1.6324e-05
8:21576149 T C 0.068445 -3.6294e-05
8:21576480 C T 0.060133 -5.3295e-08
8:21576522 T C 0.113585 1.3672e-05
8:21578925 C T 1.083666 -2.1712e-05
8:21578955 T C 0.051970 1.3860e-05
8:21580010 A G 1.606692 2.9172e-06
8:21585318 T C 0.245267 1.5308e-05
8:21586216 A G 0.027668 -6.0679e-06
8:21586374 A C 1.576994 1.9840e-06
8:21588867 A G 0.381933 -4.8945e-06
8:21590706 T C 0.239443 3.1014e-05
8:21591351 G C 0.035729 4.3154e-06
8:21591717 G A 0.028796 9.9371e-06
8:21596429 G A 0.293075 1.9619e-05
8:21596775 C A 0.196904 -9.2793e-07
8:21600469 C T 0.911598 -2.1430e-05
8:21604736 C A 0.421408 -1.0849e-05
8:21604758 A G 0.169036 -2.9982e-05
8:21609234 A G 0.055210 1.8987e-05
8:21614984 C T 0.030779 -3.2339e-06
8:21617466 G A 0.429085 5.2612e-06
8:21618263 T C 0.828363 -7.3245e-06
8:21618414 T A 0.112551 -1.2516e-05
8:21618820 T C 0.023772 1.5317e-05
8:21662306 C T 0.324931 -3.5655e-06
8:21662445 A C 0.640013 1.0515e-05
8:21665306 T C 0.110603 -1.5112e-05
8:21668241 G A 0.748083 1.9586e-05
8:21673762 G A 0.321844 6.6649e-06
8:21674875 T C 0.033277 9.3584e-06
8:21679263 T C 0.028956 -7.9923e-06
8:21689839 G A 0.248758 6.2495e-06
8:21691614 A G 0.596332 1.0415e-05
8:21693163 A G 0.039054 2.6736e-05
8:21693998 A G 0.235030 5.8517e-06
8:21700767 G C 1.461961 -2.0319e-05
8:21701508 T G 0.058542 2.3359e-05
8:21707954 A G 0.134456 1.4227e-05
8:21711651 C A 0.566098 9.7135e-06
8:21713047 A G 0.857575 5.7878e-06
8:21720974 T C 0.109794 1.2606e-06
8:21729843 G C 0.085033 2.0166e-05
8:21731417 G A 0.676578 1.0354e-05
8:21735788 G T 0.118899 1.3959e-05
8:21746706 T G 0.034852 -8.0921e-06
8:21747917 C T 0.445778 -3.8342e-06
8:21748797 C T 0.031282 -9.6095e-06
8:21752742 G A 1.775092 -5.8464e-06
8:21762115 A G 0.073300 2.5119e-06
8:21763393 G A 1.147841 -1.6592e-06
8:21765524 G A 0.203612 -4.5051e-05
8:21768765 A G 0.242713 2.4762e-05
8:21769432 G A 0.087280 -1.4024e-05
8:21770763 C T 1.093084 -1.8751e-05
8:21774886 A G 0.058671 -7.4807e-06
8:21790538 A G 0.033485 -2.4187e-06
8:21803008 G A 1.118076 -2.2808e-05
8:21809173 C T 0.061295 3.8125e-06
8:21825479 C G 0.067354 5.3254e-05
8:21830538 A C 0.187742 -2.1402e-06
8:21837672 C T 0.052167 1.9989e-05
8:21839093 G T 0.226819 9.2673e-06
8:21847855 C G 0.194174 1.5883e-05
8:21859907 A G 0.046608 -1.3125e-05
8:21863930 G T 0.062309 -4.7510e-06
8:21866662 C T 0.359344 2.6292e-05
8:21868307 C G 0.179310 -1.0504e-05
8:21883515 C A 0.145121 2.7704e-05
8:21885435 G A 0.148705 6.8190e-06
8:21891185 G A 0.024798 -1.3416e-05
8:21895730 G A 0.375337 6.7549e-06
8:21896031 A G 0.093407 -1.4938e-05
8:21896097 G A 0.791774 -2.1278e-05
8:21898466 T C 0.090857 2.5477e-06
8:21901083 C T 0.916045 8.9192e-06
8:21901218 T C 0.117607 -9.7971e-06
8:21902286 A G 0.031006 -1.8778e-05
8:21904126 A G 0.067194 -1.5894e-05
8:21904212 C T 1.452000 -2.8262e-05
8:21904745 A G 0.065780 4.3215e-06
8:21904985 C T 0.099972 -1.5930e-05
8:21908516 T C 0.029170 -8.5544e-06
8:21909244 T C 1.105836 4.6508e-05
8:21916204 A G 0.030908 -1.6254e-06
8:21918974 G A 0.133671 1.4890e-05
8:21925513 T C 0.090932 1.6706e-05
8:21928332 T C 1.634104 7.8066e-05
8:21929924 G A 0.027331 -2.0948e-06
8:21932731 C A 0.235142 -1.6845e-04
8:21939435 T C 1.650267 8.1690e-05
8:21939746 C T 0.070118 1.1379e-05
8:21949372 G C 0.601286 -5.6703e-06
8:21950477 G T 0.027311 -1.3133e-06
8:21957535 A G 0.037534 1.2177e-05
8:21959638 G A 0.593286 -9.8936e-06
8:21959726 A G 0.025723 1.7783e-05
8:21960096 T C 0.258359 7.5674e-06
8:21963217 A G 0.881390 -3.1766e-05
8:21967309 C A 0.812384 3.2482e-05
8:21967407 C T 0.029459 2.1462e-06
8:21967858 C A 1.068170 2.2172e-05
8:21973970 A C 0.808253 3.3932e-05
8:21974987 C T 0.193627 -4.7171e-06
8:21976710 C T 0.030126 1.0058e-06
8:21982716 T C 0.037310 2.4556e-06
8:21983265 A G 0.036898 2.6156e-05
8:21983807 C G 0.714354 9.1261e-06
8:21984596 T C 0.025407 8.0154e-06
8:21986850 T C 0.039105 3.1129e-05
8:21988515 C A 1.222862 4.5511e-06
8:21990313 A C 0.162569 2.1590e-05
8:21991641 T C 0.089959 -1.4142e-05
8:21992804 A C 0.346724 5.7242e-05
8:21994801 G T 0.359450 -1.2040e-05
8:21996453 T C 0.038166 5.5926e-06
8:22009738 C T 0.370611 -6.2585e-06
8:22014852 G C 0.037990 2.5338e-05
8:22016031 C A 0.501861 -3.7780e-05
8:22016132 T C 0.352718 2.0807e-05
8:22017670 A G 0.039350 6.6539e-06
8:22019071 A G 0.137975 -3.6564e-06
8:22019893 A G 0.516151 -2.2447e-05
8:22020259 A G 0.128588 1.8037e-06
8:22020294 A C 1.828353 -5.7594e-06
8:22021037 A C 0.527870 1.1227e-05
8:22021289 T C 0.357838 -9.2756e-06
8:22021517 A G 0.645592 4.9848e-06
8:22024523 A G 1.052293 -3.4994e-06
8:22025622 A G 0.062978 -3.4913e-06
8:22025644 A G 1.544825 7.3112e-07
8:22027451 T C 0.278428 2.6152e-06
8:22028538 A G 0.025686 -3.1997e-06
8:22029647 C A 0.031554 -2.4056e-06
8:22039013 T G 0.028368 -1.0590e-05
8:22042197 C T 0.151204 -4.5674e-06
8:22048312 A C 0.060003 -3.3710e-06
8:22049892 G A 0.234384 -2.6770e-06
8:22050584 T C 0.110402 4.3180e-08
8:22053123 C T 0.725614 1.4383e-05
8:22053778 A G 0.021973 7.6551e-06
8:22054197 C T 0.220312 1.2738e-05
8:22057108 C T 0.196476 -2.2938e-05
8:22059323 T C 0.032968 -9.5726e-06
8:22059363 A G 0.118096 -1.0391e-05
8:22063438 T C 0.281889 -1.3282e-05
8:22065179 G A 0.562973 1.6308e-05
8:22066807 A G 0.098721 1.0973e-06
8:22067769 C A 1.422659 -5.6495e-06
8:22069386 C T 0.497683 -1.5567e-06
8:22069591 T C 0.038673 -1.7104e-06
8:22071371 A G 0.249710 -1.8835e-05
8:22071421 A G 0.063536 1.0727e-05
8:22072174 T G 0.067075 -8.1819e-06
8:22072652 G A 0.136285 -6.5332e-06
8:22077615 T C 0.030969 7.1134e-07
8:22080236 C T 0.093934 3.1766e-06
8:22084619 T C 0.032261 7.6168e-06
8:22084653 T C 0.729588 -3.2766e-05
8:22087056 T C 0.112313 2.3668e-06
8:22088632 G A 0.795861 6.1502e-05
8:22090263 G T 0.602285 -1.6765e-05
8:22104691 T G 0.655598 -1.3285e-05
8:22109018 T C 0.112507 9.2852e-06
8:22112591 T C 0.051861 2.6175e-07
8:22113430 G A 1.347186 -1.8363e-05
8:22114133 C G 0.030976 -5.1684e-06
8:22121448 T C 0.193950 -5.0585e-05
8:22132466 A G 0.207250 -5.3319e-05
8:22142011 C A 0.028796 1.1598e-05
8:22142761 A G 0.084078 -2.8011e-05
8:22151533 A G 0.033760 -9.2431e-06
8:22153381 A G 0.888924 -5.7579e-05
8:22172702 T C 0.670605 -1.1749e-05
8:22187498 G C 1.175822 -2.8292e-05
8:22191836 G A 1.405293 -3.5786e-05
8:22202014 G A 0.031071 1.6057e-05
8:22203397 T C 0.120663 5.2452e-06
8:22203434 G A 1.050035 -6.8146e-05
8:22204421 A G 0.031720 3.3713e-06
8:22207611 C A 0.075690 -5.2830e-05
8:22226769 G T 0.111232 -8.1955e-06
8:22227141 T C 0.044252 2.8474e-05
8:22227271 T C 0.492515 -2.1153e-05
8:22228828 T C 0.090177 -1.9852e-06
8:22231767 A G 0.200828 4.6768e-06
8:22232774 A G 0.503109 -1.7391e-05
8:22238030 G T 0.913458 -2.8805e-05
8:22248665 T C 0.276535 -1.3043e-05
8:22252886 G T 0.077768 -1.9250e-05
8:22254639 T C 0.539576 -4.5442e-05
8:22257521 A G 0.054203 3.9066e-05
8:22262321 C T 0.924099 -3.9163e-05
8:22262379 T C 0.381977 -6.8520e-06
8:22266262 G A 0.114615 3.1896e-07
8:22266280 C T 0.613862 -4.4828e-05
8:22266813 T C 0.071192 -8.7386e-06
8:22269454 G T 0.060877 -5.1650e-06
8:22270124 A G 0.089718 -3.4784e-05
8:22271995 G T 0.585936 -2.0511e-05
8:22273687 C T 0.103205 -2.2971e-05
8:22285913 G T 0.033461 -4.4784e-06
8:22288889 C A 0.607504 -1.2164e-05
8:22292730 T C 0.364053 -3.1451e-06
8:22295771 A G 0.103548 -1.8801e-05
8:22307326 T C 0.885841 1.4048e-05
8:22313986 A G 0.901524 1.3091e-05
8:22318032 T C 0.038568 -7.0275e-06
8:22326349 T C 0.049522 2.1022e-05
8:22343400 G T 0.247069 7.7083e-06
8:22355072 A C 0.125120 -6.5273e-06
8:22365185 A C 0.066871 -1.3106e-05
8:22367960 A C 0.034369 -8.9550e-06
8:22374551 T C 0.894170 9.7840e-06
8:22377989 T C 0.025849 5.8421e-06
8:22395465 A G 0.053030 3.3418e-06
8:22397548 T C 1.914287 -3.2620e-05
8:22397645 A G 0.020008 1.1842e-05
8:22398155 G A 0.022541 -7.4634e-06
8:22405723 C A 0.918149 5.4777e-06
8:22406043 T C 0.045173 7.4239e-08
8:22408428 T C 0.194300 -9.5106e-06
8:22408615 G C 0.057630 6.8013e-06
8:22410157 T C 0.735344 -5.3972e-06
8:22410843 A G 0.044221 -5.5156e-06
8:22411248 T C 0.044028 1.6267e-05
8:22414741 C T 0.926503 3.1785e-05
8:22417683 C T 0.280268 -4.2029e-05
8:22418441 T C 0.148338 2.6262e-05
8:22419191 C T 1.434647 1.4022e-05
8:22419917 G A 0.041196 -8.1780e-06
8:22421355 G A 1.526354 8.5421e-05
8:22439518 C T 0.211727 7.4872e-06
8:22440658 G A 0.173099 2.4391e-05
8:22440898 A G 0.451224 -3.5386e-06
8:22443220 C T 1.228536 -9.0373e-06
8:22444129 G C 1.328100 1.0643e-05
8:22445038 T C 0.213611 -1.1402e-05
8:22445158 G T 0.048441 6.5688e-06
8:22447858 A G 0.022850 -7.3765e-06
8:22449181 T C 0.111705 7.9620e-06
8:22453223 A C 0.666488 -3.2879e-05
8:22453927 G A 0.074884 -4.9504e-06
8:22460101 T C 0.055794 -1.2232e-05
8:22460893 A G 0.046833 -2.2090e-06
8:22464064 C T 0.650998 -2.7999e-05
8:22472188 G A 0.140586 -3.7101e-06
8:22480519 A G 0.691136 -4.8145e-05
8:22481449 G A 0.849854 -5.4205e-05
8:22484986 T C 0.189815 -2.1806e-06
8:22487422 C T 1.438292 -1.3087e-05
8:22491317 C G 0.044184 2.3544e-05
8:22491349 A G 0.208532 3.9925e-06
8:22492300 T C 0.066405 -1.0852e-05
8:22492828 A G 0.192484 1.0004e-05
8:22501586 A G 1.946738 -2.3068e-05
8:22505093 G A 0.648880 3.1568e-05
8:22511337 T G 0.059466 -4.8956e-06
8:22525980 C T 1.294149 4.7236e-05
8:22526609 A G 0.137377 3.8104e-06
8:22529695 G A 1.275899 4.5276e-05
8:22531463 T C 1.175077 4.0785e-05
8:22532279 A G 0.062315 -6.7842e-08
8:22542336 T C 0.079780 -1.5941e-05
8:22549137 A G 0.402253 1.9897e-06
8:22558691 A C 1.217300 -4.1852e-05
8:22561079 T C 0.348203 3.6264e-05
8:22562754 C G 1.000908 -1.5257e-05
8:22563196 G A 0.516083 -3.3807e-07
8:22570905 G T 0.032686 2.8601e-05
8:22571018 G A 0.640479 -7.5667e-06
8:22572749 A G 0.036776 3.4839e-05
8:22577263 T C 0.178378 1.9724e-05
8:22578041 G A 0.602306 -3.2680e-07
8:22583819 C T 0.534615 -4.3963e-06
8:22584718 C T 0.945865 -8.5237e-06
8:22584914 C G 0.073341 -1.8593e-05
8:22586487 T C 0.363094 -1.1289e-05
8:22595828 A G 0.268032 -3.6212e-06
8:22596020 G T 0.132362 4.0484e-06
8:22596518 C T 1.562028 1.2412e-06
8:22597314 G A 0.504527 -1.7627e-05
8:22597858 C T 0.144142 1.5644e-06
8:22600993 A G 0.359018 8.0441e-06
8:22601427 G T 1.284025 -1.5463e-06
8:22606147 T G 0.428939 1.2347e-05
8:22606613 T C 1.884518 -3.9286e-06
8:22610888 T C 0.219401 5.1856e-07
8:22613172 G A 0.379464 -1.2293e-05
8:22615333 T G 0.030636 -5.9632e-06
8:22617365 A G 0.829139 5.3106e-06
8:22617783 A G 0.059150 1.4253e-06
8:22619551 C A 1.618516 -6.9584e-06
8:22620917 C T 0.036912 1.0868e-06
8:22626274 T C 0.047587 7.2155e-06
8:22633686 A T 0.966036 1.5974e-05
8:22633995 A G 0.056828 -2.1482e-05
8:22635335 A G 0.463862 -2.3423e-05
8:22636822 G A 0.366749 1.5563e-05
8:22637250 A G 0.077829 -6.9735e-06
8:22641472 T C 0.170192 -3.7159e-06
8:22643707 G A 0.346391 -6.5012e-06
8:22647850 C T 0.848701 2.5494e-06
8:22651267 T C 1.183607 -9.4132e-07
8:22651405 A G 0.049991 5.3087e-06
8:22653928 C A 0.385349 -6.4751e-06
8:22662664 G A 0.377720 7.8075e-06
8:22665956 G C 0.425430 7.4740e-06
8:22675196 C T 0.054414 -1.1848e-05
8:22675823 A G 0.054792 -1.2323e-05
8:22676565 T C 0.057950 1.9499e-05
8:22682382 T C 0.023166 -8.4045e-06
8:22688431 C T 1.244593 9.3235e-06
8:22694295 T C 0.061914 1.2641e-05
8:22697090 G A 0.261324 -1.8251e-05
8:22698106 T C 0.803174 -5.1281e-06
8:22703410 A G 0.054571 1.0877e-05
8:22703557 C A 0.598889 1.4059e-05
8:22705081 T C 0.334849 5.2089e-06
8:22707417 C T 0.932551 1.5454e-05
8:22709194 G A 1.861821 1.3298e-05
8:22717761 C T 0.033053 1.6787e-06
8:22721233 T C 1.276011 -1.1356e-05
8:22721404 C T 0.022170 2.0036e-05
8:22726241 T C 0.036466 -1.2517e-05
8:22727179 C T 0.708890 1.3346e-05
8:22736215 T G 0.038999 -8.2409e-06
8:22736969 C T 0.416315 -1.5989e-05
8:22737034 T C 0.117270 4.0893e-07
8:22737971 T C 0.732505 1.5581e-05
8:22739779 A G 0.040023 -2.6368e-05
8:22740378 C T 0.290175 7.1862e-06
8:22740710 T C 0.046159 1.2991e-06
8:22740896 C G 0.026345 -1.5086e-05
8:22741461 C T 0.360354 -7.4784e-06
8:22743717 A G 0.046091 8.9659e-06
8:22747117 A G 0.030816 -1.0489e-05
8:22747667 G A 1.726178 -2.4600e-05
8:22759495 T C 0.024234 -1.8664e-05
8:22762324 G A 0.336198 -2.9250e-05
8:22763920 C T 0.067480 -3.6741e-06
8:22766238 T C 0.392520 5.2183e-06
8:22766549 T C 1.058225 3.6675e-05
8:22766671 G C 0.025471 -9.2364e-07
8:22769054 C T 0.513683 1.3384e-05
8:22770409 T G 0.493222 -4.1364e-06
8:22772384 G A 0.405905 -4.4011e-05
8:22774289 A G 0.074303 2.7101e-06
8:22774668 C A 0.838162 -2.8047e-05
8:22774874 G C 0.644926 -1.5307e-05
8:22775716 G T 0.444758 1.5087e-06
8:22776796 C T 0.396392 4.9803e-06
8:22780554 A G 0.205353 -2.0250e-05
8:22785361 A C 0.927427 1.7263e-06
8:22786329 T C 0.092098 5.9493e-06
8:22795258 A G 0.692819 -6.0061e-07
8:22797099 T G 0.321178 2.6037e-05
8:22797627 C T 0.026791 1.3069e-05
8:22801949 A G 1.340094 2.3731e-05
8:22802877 A G 0.229774 -4.5768e-07
8:22803564 C T 0.357366 3.4083e-05
8:22806848 C T 1.129649 9.3628e-06
8:22811741 A G 0.052041 7.5282e-06
8:22814640 G A 0.552947 -3.5878e-05
8:22817386 C T 1.519534 -1.8398e-05
8:22818539 C T 1.730578 -6.7038e-06
8:22819138 T C 0.372372 1.2903e-05
8:22820753 C G 0.035107 -5.9446e-06
8:22831150 G T 0.489911 -3.1577e-05
8:22837613 G A 1.732862 -5.0240e-07
8:22838225 T C 0.564122 1.3160e-05
8:22846335 A G 0.591256 -5.4216e-06
8:22849517 C T 0.026264 3.6911e-06
8:22849779 C T 0.301296 -4.9730e-05
8:22860966 G T 0.118902 2.4357e-05
8:22862763 C T 1.649774 -5.5704e-06
8:22878326 C G 0.126280 -5.5513e-06
8:22883734 C A 0.064002 2.1469e-05
8:22886020 G A 1.792509 1.7951e-05
8:22889783 T C 0.361241 8.5629e-07
8:22891517 A G 1.788545 1.8249e-05
8:22892450 C T 0.117083 7.0618e-06
8:22894765 C T 0.671244 -8.6871e-07
8:22895988 A G 0.034654 -4.3863e-06
8:22896124 C A 0.031608 2.1713e-05
8:22898435 T C 0.355285 -4.3381e-05
8:22899358 C T 0.104188 3.6103e-06
8:22899638 T C 0.093223 -1.9885e-05
8:22900168 G A 0.023571 9.5221e-06
8:22900701 A G 0.138417 1.5411e-06
8:22901202 C T 0.613318 -1.1524e-05
8:22907612 T G 0.024404 7.1535e-07
8:22907925 A G 0.473969 -1.7924e-06
8:22921931 T C 1.241765 -7.7159e-06
8:22922685 A G 0.399724 1.6946e-06
8:22924993 C A 0.322538 -9.8446e-06
8:22926313 A G 1.189486 4.4302e-07
8:22929350 T C 0.841534 -1.5011e-05
8:22937856 A G 1.615623 -2.1273e-05
8:22938661 C G 0.075660 -4.0572e-06
8:22940265 T C 0.179854 -2.5912e-05
8:22944957 A G 0.071624 -2.8280e-06
8:22945950 G A 0.081188 -2.2462e-05
8:22946424 G A 0.406306 1.4989e-05
8:22954932 C T 0.205380 -2.2861e-05
8:22955335 T C 0.053870 3.0820e-05
8:22956834 C T 0.662452 3.6275e-06
8:22957606 A G 1.576583 -3.5189e-06
8:22960553 A C 0.034549 -2.5404e-05
8:22962553 T C 0.201354 4.5005e-06
8:22963602 G T 0.435925 2.8288e-05
8:22964037 C T 0.104123 8.7499e-06
8:22966310 A G 0.196999 6.0856e-06
8:22966586 G A 0.151370 5.7770e-06
8:22974278 T C 0.028157 -2.8238e-05
8:22974450 C T 1.646143 1.1894e-05
8:22974915 A G 0.049563 -1.5933e-05
8:22975237 A G 0.096929 2.8868e-06
8:22977231 A G 0.835717 -1.1893e-05
8:22983046 T G 0.026508 -1.7259e-06
8:22984598 G C 0.136863 5.1580e-07
8:22987993 T C 0.444670 3.3596e-05
8:22992059 A G 0.064090 -2.1387e-05
8:22993108 C T 0.141473 -4.5337e-06
8:22995123 T C 0.035426 6.5351e-07
8:22996779 C A 0.333509 -1.3979e-05
8:22998542 G A 0.495368 -8.1553e-06
8:23000183 C T 1.204635 -1.7053e-05
8:23001988 G A 1.196850 -1.3816e-05
8:23002090 T C 0.101988 1.4854e-06
8:23002107 T C 0.046948 -2.1534e-05
8:23007178 A G 0.539334 1.4635e-05
8:23009898 C T 0.616925 2.6761e-06
8:23018528 A C 0.075541 -5.1721e-06
8:23019290 G A 0.250948 -7.4910e-06
8:23020210 A G 0.226425 4.3941e-06
8:23021346 A G 0.237461 -9.3212e-06
8:23024091 G A 1.384571 -1.2488e-05
8:23028714 T C 0.047873 5.5530e-06
8:23034081 T G 0.548055 -6.0942e-06
8:23035731 C T 0.739597 -3.3419e-05
8:23038171 G A 0.075211 1.1930e-05
8:23038343 T C 0.082806 5.7422e-06
8:23049292 T C 1.692952 -7.9091e-06
8:23051485 T C 0.529699 2.1131e-05
8:23055729 G A 0.470399 5.9669e-07
8:23058220 G T 0.410967 1.5623e-05
8:23059324 G C 0.941319 -1.0699e-05
8:23059593 T C 0.627322 4.4335e-07
8:23060256 C T 0.943896 -1.2316e-05
8:23061711 T C 0.160431 1.9167e-05
8:23061792 C T 0.480874 -1.5685e-05
8:23076990 G A 0.509344 -1.8026e-05
8:23082264 G C 0.025522 1.4533e-05
8:23082971 T G 1.008761 -1.8311e-06
8:23083546 C T 1.086770 -4.5631e-06
8:23089163 T C 0.025682 -1.1194e-06
8:23096167 C T 0.412130 -9.8903e-06
8:23100978 C T 1.651634 -2.9211e-05
8:23101743 G C 0.778172 8.5788e-06
8:23105020 G A 0.210364 -1.5611e-05
8:23107568 A G 0.054033 1.3904e-05
8:23110784 C A 1.701060 -4.8901e-05
8:23116103 A G 0.469852 -2.2157e-05
8:23116392 A G 0.231620 -4.9868e-06
8:23117355 T C 0.040777 3.0567e-06
8:23117397 A G 0.094022 -3.7579e-05
8:23119811 G A 0.211309 6.8062e-06
8:23121059 T C 0.172330 -1.6372e-05
8:23127769 A C 0.064093 -2.0547e-06
8:23134901 T G 0.541881 3.2333e-06
8:23136675 G T 0.178783 -1.0044e-05
8:23136793 T C 1.348060 -3.5348e-06
8:23141023 G C 0.065226 8.3668e-06
8:23141566 T C 0.028796 -7.6560e-06
8:23147078 G A 0.085342 5.7826e-06
8:23148978 T G 0.551108 3.9445e-06
8:23149214 T C 0.107156 -2.5304e-05
8:23150634 T C 0.077013 -1.3435e-05
8:23150851 T C 0.063662 8.2369e-06
8:23150878 G T 1.134130 5.2240e-07
8:23152310 A G 0.023721 -2.9059e-06
8:23152334 G A 1.465888 1.3692e-05
8:23154486 C T 1.152978 8.5147e-06
8:23154881 T C 0.044864 -9.1362e-06
8:23155706 A G 0.065776 4.8810e-06
8:23157844 G A 0.073174 4.3356e-06
8:23158775 A G 0.705851 3.9558e-06
8:23160187 A G 0.947384 4.4193e-06
8:23161933 T C 0.904914 -1.1309e-05
8:23165543 C T 0.133701 5.5571e-05
8:23167300 A G 0.112952 -1.1799e-05
8:23167353 G T 1.527615 -4.0851e-05
8:23174825 A G 1.494967 -3.7777e-05
8:23175668 A G 0.114594 -1.2548e-05
8:23177210 T C 0.044850 -7.7923e-06
8:23179226 A G 1.516338 -4.0721e-05
8:23180302 G C 0.089585 5.9565e-06
8:23185296 T C 1.424046 -2.7984e-05
8:23185977 A G 0.052282 -1.3163e-05
8:23188649 A G 0.399408 -2.2564e-05
8:23190538 A G 0.075575 1.3118e-06
8:23190899 A G 0.031571 -1.8764e-05
8:23191455 C G 1.119902 6.7292e-06
8:23191483 A C 0.025179 -1.7733e-05
8:23194119 A G 0.044973 8.8673e-06
8:23194591 C T 0.337613 -2.9258e-06
8:23194680 G A 0.032764 -6.8668e-06
8:23197978 T C 0.354537 -1.7961e-05
8:23203073 C T 1.061965 3.0771e-06
8:23207524 A G 0.326291 3.7888e-05
8:23212194 G A 0.238872 2.5090e-05
8:23216225 A G 0.031819 1.9441e-05
8:23220838 T C 0.053639 1.6787e-05
8:23225559 A G 0.384891 -1.3285e-05
8:23225745 T C 0.134868 1.8988e-06
8:23227699 G A 1.050018 3.6649e-05
8:23230626 C T 0.620090 3.5533e-06
8:23230815 T C 0.051684 -8.3272e-06
8:23237983 G A 1.380566 2.7377e-05
8:23238657 G A 0.148623 -1.8153e-06
8:23240777 T C 0.031785 -3.5126e-06
8:23240920 C T 0.327502 3.4469e-06
8:23249203 A G 0.185620 -5.9550e-06
8:23249947 A G 0.328297 -5.2879e-06
8:23259999 A G 0.090218 3.1903e-05
8:23265889 A G 0.337303 2.6234e-06
8:23268409 G A 0.042882 -1.9872e-05
8:23274627 A G 0.183254 -1.6906e-06
8:23292658 G A 0.044089 1.4310e-07
8:23294761 C T 0.121214 -2.3656e-05
8:23297133 C G 0.030054 4.4906e-06
8:23307580 T G 0.624564 1.5746e-05
8:23307854 A G 0.483992 -1.2397e-05
8:23309475 G A 1.111773 4.1975e-06
8:23310478 C T 0.570188 -1.2649e-05
8:23312933 G C 0.061697 1.6853e-06
8:23319369 G A 0.067221 -6.6104e-06
8:23325786 T C 0.078821 -1.6158e-05
8:23335830 T G 0.034362 -1.7419e-05
8:23335848 T C 0.032122 -1.1862e-05
8:23337192 A G 0.043926 -1.2526e-06
8:23339389 T C 0.476237 4.2805e-06
8:23345526 C T 1.010686 -2.3928e-05
8:23348501 A G 0.081769 2.1019e-06
8:23349637 C A 0.258995 -2.2420e-05
8:23351759 G T 1.364842 -1.6651e-05
8:23364378 A G 0.398041 6.8686e-06
8:23365884 T C 0.207981 2.3880e-05
8:23377604 C A 0.240520 6.8674e-07
8:23378634 T C 0.098139 1.7584e-05
8:23380743 A C 0.616323 -1.6103e-05
8:23391947 T G 0.069452 1.1072e-05
8:23396732 A G 0.147413 -6.8149e-06
8:23398542 G C 0.149776 -1.0861e-06
8:23400877 T C 0.478481 -6.9330e-06
8:23402108 T C 0.036609 -7.7729e-06
8:23409752 T C 0.201909 -4.0329e-05
8:23410424 G A 0.033597 -3.0063e-06
8:23411275 C T 0.065100 -6.7711e-06
8:23411521 A G 0.101281 -7.7383e-06
8:23412446 T C 0.025573 7.7047e-06
8:23412939 G A 0.855419 -3.8836e-06
8:23414822 G T 1.263782 -1.2898e-05
8:23417091 A G 0.323310 3.1102e-06
8:23423669 G A 0.565006 7.2975e-06
8:23423697 A G 0.139923 -1.2678e-05
8:23426810 C T 1.925269 1.3517e-05
8:23432213 C T 0.135061 -2.5472e-05
8:23439223 T C 0.194368 9.7301e-06
8:23439308 G A 0.550632 8.6233e-06
8:23443526 C T 1.249860 -9.9651e-06
8:23452085 A G 0.093818 -1.0963e-06
8:23452968 C T 0.563561 -2.4007e-05
8:23460408 C T 0.103429 -1.1858e-05
8:23460884 G T 0.224531 -3.0840e-05
8:23465916 G A 1.395338 -1.8459e-05
8:23466061 A G 0.026797 -1.0403e-05
8:23469198 G A 0.662959 1.4748e-05
8:23470583 A G 0.837339 3.8509e-06
8:23475653 T C 0.030027 -6.5414e-05
8:23481176 A G 0.728803 -2.6405e-05
8:23481203 C T 0.356529 -1.0200e-05
8:23481910 A C 1.816525 -7.7782e-06
8:23482464 T C 1.083027 -8.9883e-06
8:23483011 C T 0.029606 1.1222e-05
8:23483389 T C 0.220220 -1.1293e-05
8:23486883 C G 0.220682 -1.7115e-05
8:23492936 C T 0.284171 1.2153e-05
8:23502660 C T 1.207005 2.4336e-05
8:23508974 G C 0.066494 2.2913e-06
8:23514823 A G 0.629525 6.9165e-06
8:23515472 G A 0.041716 -1.5804e-05
8:23526463 C T 1.162294 3.5526e-05
8:23534018 T G 0.470042 -3.0401e-05
8:23544309 A G 0.293564 9.0880e-06
8:23547119 G T 0.144693 -1.4471e-06
8:23547510 A G 0.414833 -1.0553e-05
8:23549460 C A 0.066558 1.4790e-05
8:23549767 C T 0.339037 -1.7842e-05
8:23551671 G A 0.338561 1.3598e-05
8:23552102 G A 0.400292 1.6981e-05
8:23552997 C T 0.681352 -2.6351e-06
8:23555402 C A 0.957676 1.9313e-05
8:23558634 T C 0.045677 2.7377e-06
8:23560648 A G 0.909929 -3.7516e-05
8:23563908 G A 0.407037 -2.6421e-05
8:23566909 C T 1.203486 -6.1259e-06
8:23569089 G C 0.128935 7.2236e-06
8:23572843 T A 0.160288 -2.7011e-06
8:23576356 C A 0.100495 -7.1425e-06
8:23580010 C T 1.284888 4.5705e-06
8:23583754 C A 0.471171 2.8479e-07
8:23584226 T G 0.468594 1.3859e-06
8:23598040 T C 0.656329 1.4559e-05
8:23602148 G A 0.047591 9.5579e-06
8:23602882 C T 0.247184 2.8293e-05
8:23603702 C T 0.195031 -4.9395e-06
8:23604431 G C 0.887605 3.1302e-05
8:23608377 A G 0.064223 -2.3273e-05
8:23609009 T G 0.477940 -1.7300e-05
8:23610274 G A 0.273829 5.7792e-05
8:23612384 G A 0.348172 -4.3637e-05
8:23612956 G A 0.363638 5.2567e-05
8:23617380 A C 0.514849 -3.4842e-05
8:23619700 A G 0.187799 7.0175e-06
8:23619932 T G 0.285385 1.0369e-05
8:23620027 A G 0.053823 -1.3847e-06
8:23620498 T C 0.729167 6.2055e-06
8:23622018 C T 0.394026 2.0545e-06
8:23624725 A G 1.381953 7.3009e-06
8:23626952 A C 0.725719 1.9651e-05
8:23629281 A G 0.094022 -6.4173e-06
8:23632742 C A 0.544410 -3.3979e-05
8:23634859 T C 0.202255 -3.2661e-06
8:23640444 G T 1.904560 2.6637e-05
8:23642424 C T 0.127487 7.8519e-06
8:23649209 G A 0.053959 8.9802e-06
8:23649541 T G 0.034117 1.9110e-05
8:23655756 C T 0.595996 -4.5261e-05
8:23656108 G A 0.038608 -3.3888e-05
8:23661030 T C 0.052160 -2.8582e-06
8:23680851 G A 0.076057 -1.2854e-05
8:23687336 T C 0.379026 3.5837e-05
8:23690111 T C 0.046724 6.5632e-06
8:23692067 T C 0.212108 2.9638e-05
8:23697117 G A 0.085567 1.5353e-05
8:23703279 G T 0.304413 -1.2801e-05
8:23723633 G C 0.066793 1.3009e-05
8:23731875 T C 0.138750 -1.2569e-05
8:23734266 G A 0.156334 -9.0920e-06
8:23734849 G A 1.331330 8.0982e-06
8:23751119 A G 0.023955 -1.9159e-05
8:23751151 T C 0.829098 2.4788e-05
8:23757657 T C 0.787783 -3.3067e-06
8:23758053 A G 0.156348 -8.7490e-06
8:23763843 T C 0.030255 4.6807e-06
8:23769661 G A 0.043681 -1.0780e-05
8:23775776 A T 0.055485 -1.3296e-05
8:23781419 C T 0.169835 -3.0945e-05
8:23781765 A C 0.047781 9.4603e-06
8:23783340 G A 0.159084 6.6832e-06
8:23788594 A G 0.056655 1.8795e-05
8:23794191 C T 0.113571 1.3229e-05
8:23794327 G A 0.278728 -5.0392e-06
8:23796319 G A 0.043705 1.1671e-05
8:23797763 G A 0.954296 -3.0000e-05
8:23809682 A G 0.257037 -2.8821e-06
8:23809826 A G 0.025995 2.0023e-06
8:23814580 T C 0.091996 9.6876e-06
8:23818687 C G 0.287775 7.1493e-06
8:23819930 G A 0.160254 -8.5310e-06
8:23827745 T C 0.064087 1.2945e-05
8:23828663 G A 0.049733 -2.7123e-05
8:23852510 G A 0.125821 5.4495e-06
8:23853907 T C 0.187762 -1.8420e-05
8:23860801 A G 0.032706 4.1151e-06
8:23862793 C A 0.032771 -1.0378e-06
8:23866208 T C 0.034331 1.5143e-05
8:23869943 G A 0.026930 2.8236e-06
8:23875208 A C 0.054258 1.9721e-06
8:23877060 G C 0.045374 -1.2739e-05
8:23878352 G A 1.533364 2.5503e-05
8:23880997 T C 0.030153 7.7474e-06
8:23883275 C T 0.134966 2.6261e-05
8:23900921 G A 0.042338 -3.0218e-05
8:23915931 G A 0.033152 9.2204e-06
8:23917054 T C 0.029113 2.2858e-06
8:23917170 A G 1.897213 1.9832e-05
8:23938165 A G 0.129149 1.6803e-05
8:23943146 C T 0.036198 -2.3771e-05
8:23947205 G A 0.211398 -2.1086e-05
8:23948989 G A 0.035430 -2.8148e-05
8:23949295 G A 0.069605 -1.5313e-05
8:23952462 T G 0.268668 6.8779e-06
8:23955318 C T 0.070087 1.7443e-05
8:23956248 T C 0.048478 -2.2268e-05
8:23962408 T G 0.211455 -2.9323e-06
8:23969330 T G 0.029242 -1.6635e-06
8:23976163 T C 0.527170 3.2389e-05
8:23979688 G A 0.201269 -9.7791e-06
8:23980974 A G 0.029412 -6.7150e-06
8:23987232 T C 0.161733 3.5813e-05
8:23991432 T C 0.118936 -2.7623e-06
8:24037308 T C 0.160795 2.7306e-05
8:24044301 T C 0.152618 1.6788e-05
8:24051125 T G 0.052758 -2.0093e-06
8:24052743 G A 0.036137 8.0298e-06
8:24055826 A G 1.960086 8.7264e-06
8:24063699 C A 0.026077 -6.7808e-06
8:24076391 C G 0.129295 -1.9874e-05
8:24088374 T C 0.405803 -6.4891e-06
8:24090433 T C 0.038840 1.9776e-05
8:24090904 A G 0.148593 7.2368e-06
8:24092500 T C 0.497656 -1.6928e-05
8:24098809 A G 0.080273 -5.7491e-07
8:24104597 G T 1.022214 1.2612e-05
8:24108980 G A 0.276280 -4.8139e-06
8:24116304 T C 0.472218 -1.3824e-05
8:24125735 C T 0.050572 -1.9091e-05
8:24133535 A G 0.374385 -1.7067e-05
8:24133723 G A 0.133270 -2.4328e-05
8:24154893 C T 0.114431 -1.3642e-05
8:24154958 G T 0.104626 -1.8221e-05
8:24171562 G A 0.312005 4.2057e-06
8:24173882 C T 0.043212 3.1077e-05
8:24179911 C A 0.033947 1.7965e-05
8:24182800 C T 0.039686 -3.4912e-05
8:24194469 A G 0.244226 2.3920e-06
8:24199218 A C 0.061646 -1.0153e-06
8:24201548 A G 0.138781 8.4886e-06
8:24204036 T G 0.048852 5.6014e-06
8:24209347 T C 0.124593 -1.7856e-05
8:24212040 C T 0.337181 -9.2599e-06
8:24221268 C G 0.031268 2.9170e-07
8:24222667 T G 0.956105 -1.8290e-05
8:24223031 C T 0.897118 1.9323e-05
8:24225795 T C 0.143979 -1.7291e-05
8:24228319 T C 0.046051 -3.8578e-06
8:24232700 A G 0.101757 5.1611e-06
8:24241298 C G 0.092584 3.2788e-06
8:24247216 G A 0.025886 -1.0827e-05
8:24248756 C T 0.050705 1.3986e-05
8:24261526 G A 0.879738 1.4297e-05
8:24261547 T C 0.025842 -1.3807e-07
8:24264989 C T 0.063356 -1.8017e-05
8:24270425 T C 0.058028 -2.7366e-07
8:24277733 G T 0.472582 -3.7143e-06
8:24278610 C T 1.745850 4.0605e-06
8:24288037 A G 0.058198 1.4778e-06
8:24289076 A C 0.066263 -7.3090e-06
8:24292266 G A 0.701043 2.2662e-08
8:24294220 A G 0.434334 -8.6138e-06
8:24296839 C T 0.086502 -1.0579e-05
8:24301121 G A 0.371145 -1.0852e-05
8:24326893 G A 0.081501 -4.1185e-06
8:24338249 T C 1.406660 7.9876e-06
8:24349260 C T 0.105731 1.2220e-05
8:24350715 A G 0.173918 5.0629e-06
8:24356818 C A 0.635379 1.4311e-05
8:24359068 A G 0.632591 1.5347e-05
8:24368940 G A 0.520020 -3.0254e-06
8:24369126 A G 0.028674 -1.6011e-06
8:24369552 A C 0.146335 1.0039e-05
8:24370757 A C 0.370601 -1.0745e-05
8:24372322 T C 0.020511 -7.7467e-07
8:24372964 G A 0.089337 -5.4918e-06
8:24382840 T C 1.677364 -1.0477e-05
8:24390118 T C 1.221767 2.4014e-05
8:24393287 T C 0.047836 -1.6726e-05
8:24396123 C G 0.174775 -5.4179e-06
8:24396584 C T 0.188983 4.5680e-06
8:24400852 A G 0.038863 9.2083e-06
8:24410561 C T 0.468319 1.5150e-05
8:24410614 T C 1.331472 -2.0632e-05
8:24412042 C A 0.584409 2.2359e-06
8:24425282 A G 1.816403 -3.3963e-05
8:24430141 C T 0.587047 2.0522e-06
8:24431082 C A 0.388076 -3.3645e-05
8:24433812 G A 1.951553 -1.4498e-05
8:24437011 G T 0.514862 1.2039e-05
8:24444204 T C 0.094308 -1.6409e-05
8:24455871 T G 0.925605 -3.3190e-05
8:24456913 C T 1.378798 -2.2336e-05
8:24457456 A G 0.034352 -1.1085e-05
8:24457899 T C 0.144448 3.2942e-05
8:24458045 A C 0.094926 -6.4898e-06
8:24468982 T C 0.117800 3.6756e-05
8:24469242 T C 0.049552 -6.5652e-06
8:24470988 C T 0.044109 1.2978e-05
8:24475985 C T 0.046720 -8.9093e-06
8:24484534 C T 0.070451 6.3570e-06
8:24491677 A G 0.564503 -2.9386e-05
8:24493088 C G 0.033288 6.2048e-06
8:24495350 G A 0.029884 -8.5235e-06
8:24498050 T C 0.051837 8.4651e-06
8:24500824 C T 0.102270 -3.8877e-06
8:24520468 T C 0.069601 4.2179e-06
8:24525897 G A 1.672808 -1.8981e-06
8:24526033 A G 0.070444 1.4809e-06
8:24526786 C T 0.071906 -3.8647e-07
8:24526985 T G 0.187487 -1.0962e-05
8:24527516 T C 0.048464 6.3052e-06
8:24538725 A G 0.057508 -1.7649e-05
8:24544348 C T 0.049903 1.2196e-06
8:24550361 C T 1.670425 -7.1923e-07
8:24556681 A G 0.042766 -1.5749e-05
8:24561473 T C 0.294877 2.9019e-07
8:24566182 A T 0.032652 6.2779e-06
8:24568563 C T 0.241928 2.7842e-06
8:24571283 C T 0.075554 1.2722e-05
8:24571801 G T 0.051555 -4.0518e-06
8:24580751 T G 0.076098 1.0801e-05
8:24589592 G T 1.297423 7.8439e-06
8:24593989 T C 0.031520 -1.4029e-05
8:24596638 A G 1.053207 4.1468e-06
8:24617319 C T 0.035902 -1.3129e-05
8:24622898 G A 0.084288 1.9398e-05
8:24627557 G A 0.034263 -1.6367e-05
8:24630014 A G 1.327461 3.3662e-06
8:24632311 T C 0.034580 -8.1137e-06
8:24644724 T C 1.576216 9.8471e-06
8:24644824 T C 0.329198 1.5876e-05
8:24646650 G A 0.049848 -7.3664e-06
8:24655308 C T 0.056743 3.4713e-07
8:24656115 T C 0.050215 -7.9506e-06
8:24659402 G C 0.773817 5.5176e-06
8:24673775 A G 0.036490 1.2037e-05
8:24673972 T C 0.094274 1.1572e-05
8:24677132 C A 1.090184 -3.2980e-06
8:24677227 C T 0.234972 1.4438e-05
8:24691440 A G 1.537798 -3.4945e-06
8:24691936 T C 1.507169 -8.6257e-06
8:24693608 A G 0.160465 -3.1128e-05
8:24693715 C T 0.129914 -1.4948e-05
8:24704176 C T 0.401611 -1.1802e-05
8:24710253 G A 0.044429 -7.5554e-06
8:24713452 A G 0.057219 -1.4719e-05
8:24714804 T C 0.081222 2.0047e-05
8:24716594 G A 0.330198 -1.0544e-05
8:24726623 A G 0.935890 -6.0541e-06
8:24741478 A G 0.071481 -1.1810e-05
8:24745196 C T 1.071876 -9.8109e-06
8:24749224 G A 1.340557 -1.1391e-05
8:24754122 C T 0.081677 2.1388e-05
8:24758014 T C 0.225806 2.4790e-06
8:24761612 C T 0.074157 1.9845e-06
8:24763124 A C 0.024798 5.8130e-06
8:24769181 T G 0.145057 -2.5920e-05
8:24769595 C T 0.203088 8.9668e-06
8:24774683 A C 1.867060 -2.8151e-05
8:24774791 A G 0.027301 -3.4593e-07
8:24775457 C G 0.033067 -1.4987e-05
8:24779581 T C 0.035096 2.7350e-06
8:24781579 C G 1.378778 4.5519e-06
8:24782481 A G 0.025118 8.8691e-06
8:24787333 T C 0.039768 -2.1481e-06
8:24790149 T G 0.080389 -2.6089e-07
8:24790573 A G 1.759711 3.8395e-06
8:24791208 T C 1.750059 4.4980e-06
8:24795851 G A 0.799121 6.4100e-06
8:24800190 A G 0.223705 6.9394e-06
8:24809223 A G 0.076680 9.3900e-06
8:24816130 T C 1.337640 -3.3411e-07
8:24817177 T C 0.150755 -1.1771e-06
8:24818513 T C 0.106493 -1.9150e-05
8:24819621 A C 0.058671 -9.6154e-06
8:24840791 A G 0.024152 9.0673e-06
8:24842086 A C 0.044599 -4.7990e-06
8:24847841 G C 0.213886 -1.6815e-05
8:24855478 T C 0.276494 -1.1741e-05
8:24856097 A G 0.021201 5.0629e-06
8:24858793 A C 0.968096 1.8249e-05
8:24859836 T C 0.133025 -1.6463e-05
8:24862053 G A 0.433753 -7.1572e-06
8:24863018 C G 0.158496 1.7378e-05
8:24865117 C T 1.129666 -2.2667e-06
8:24868802 C T 0.733682 3.0506e-05
8:24868831 G A 0.028885 -1.7181e-05
8:24886509 T C 1.933853 1.4699e-05
8:24891507 G A 0.083350 -4.3455e-07
8:24896685 A G 0.125651 -2.6737e-06
8:24899072 T C 0.536999 2.7302e-05
8:24899131 C T 0.057185 -2.1020e-05
8:24904303 T C 0.038279 1.0612e-06
8:24907391 A C 0.147076 -3.2316e-05
8:24907430 C T 0.052959 7.5740e-06
8:24908525 G A 0.052786 -6.1446e-06
8:24913391 A G 0.511823 1.4901e-05
8:24914066 A T 0.268158 -1.2243e-05
8:24920811 A G 0.689008 2.2247e-05
8:24926632 G A 0.416587 -1.7459e-05
8:24926991 G C 0.054710 1.4270e-05
8:24930722 T C 0.048352 -1.0969e-05
8:24936863 A G 0.584831 2.0152e-05
8:24943688 C G 0.419457 -7.5164e-05
8:24945396 A G 0.067877 1.4693e-05
8:24958928 C T 0.255772 1.7168e-06
8:24963822 T C 0.034926 -3.9406e-06
8:24965021 C T 0.056498 6.6455e-07
8:24967124 G A 0.209796 -1.3355e-06
8:24992162 A G 0.160189 8.1750e-07
8:24994096 T C 0.035134 -2.9433e-05
8:24994826 C T 0.089160 1.5639e-05
8:25006215 A C 0.082181 -5.3152e-06
8:25009616 C T 0.288077 9.1172e-06
8:25009932 A G 0.068326 1.2987e-05
8:25016384 T G 0.717988 -4.7985e-05
8:25023970 C T 0.513560 1.9064e-05
8:25026308 G C 0.189146 4.0055e-06
8:25028481 T C 0.041267 1.8304e-05
8:25037492 A G 1.131318 -3.4501e-05
8:25045295 T G 0.073637 3.0441e-07
8:25046118 G A 0.090381 -2.3031e-05
8:25053356 A C 0.147423 1.1635e-05
8:25054726 A G 1.522757 -2.5425e-05
8:25056603 T C 0.086522 -5.2582e-06
8:25057541 C T 0.103157 1.5438e-07
8:25057588 C T 0.023993 1.0770e-06
8:25061006 G T 0.039673 1.0485e-05
8:25071742 T G 0.045547 -8.7802e-06
8:25072161 C T 0.069329 1.0610e-05
8:25072350 T C 0.054543 9.0592e-06
8:25073138 G A 0.082983 3.5601e-05
8:25077601 A G 0.349770 -3.3448e-05
8:25084428 G A 0.046224 -4.0172e-06
8:25085198 T C 0.031374 1.6450e-05
8:25093770 T C 0.028001 -1.5440e-06
8:25095982 A G 0.041729 -2.9614e-06
8:25096429 T C 0.068999 -2.1964e-05
8:25101569 T C 0.023646 -1.1064e-07
8:25105394 T C 0.027586 8.7938e-06
8:25108452 A G 0.052677 -1.1265e-05
8:25112955 G A 0.271846 -3.8834e-05
8:25114799 C T 0.082561 1.1420e-05
8:25123490 C G 0.077506 2.2949e-05
8:25123594 A C 0.044147 -1.5418e-05
8:25141663 G A 0.076775 1.4393e-05
8:25142552 A G 1.663543 2.3005e-05
8:25143222 T G 1.680583 3.0909e-05
8:25150847 G C 0.061044 2.5965e-06
8:25151045 T C 0.946103 1.2024e-05
8:25160084 T C 1.675708 3.5090e-05
8:25165622 A G 0.028684 -1.5777e-05
8:25170477 G C 1.854253 1.0425e-05
8:25171500 A G 0.040556 -4.2682e-06
8:25174495 T C 1.671791 1.4870e-05
8:25177267 G A 0.081045 9.6306e-06
8:25177417 T C 0.027746 -1.0442e-05
8:25183308 A T 1.752398 3.4096e-05
8:25187290 T G 0.133463 -1.3638e-06
8:25193261 T C 0.038309 -1.3004e-05
8:25210590 A C 0.045768 -1.0131e-05
8:25213299 A C 1.582254 -2.9176e-06
8:25217898 G A 0.045694 -2.5403e-06
8:25218711 G A 0.672284 4.8740e-06
8:25222165 G A 0.673539 5.4148e-06
8:25222878 A G 0.042722 4.1887e-06
8:25224513 T G 0.145108 7.2175e-06
8:25225804 T C 0.822114 2.8542e-06
8:25229085 G A 0.966005 1.0788e-05
8:25235055 C T 0.284637 8.2017e-06
8:25239349 C T 0.111640 5.6925e-06
8:25240437 G A 0.799047 1.3489e-05
8:25242721 C G 0.151547 -4.1522e-06
8:25244245 G A 0.021021 -1.3858e-06
8:25247181 A G 0.495698 -1.1731e-05
8:25263859 G A 0.086012 -1.1667e-05
8:25265651 A C 0.043433 -1.6207e-05
8:25270116 G A 0.189836 2.8510e-06
8:25280425 C T 0.067031 2.4980e-05
8:25280800 G C 0.497567 -2.3240e-05
8:25281329 G A 0.128421 5.3182e-06
8:25294779 C T 1.283559 1.3441e-06
8:25298739 G C 0.161713 1.9185e-05
8:25309028 T C 0.060445 -1.6222e-05
8:25309112 C T 0.105911 2.0321e-05
8:25310042 C A 0.452013 -2.0065e-05
8:25310275 A G 0.417593 -2.2700e-05
8:25320594 C T 0.488837 -1.5227e-05
8:25321076 G A 0.798924 7.6310e-06
8:25321391 T C 0.032309 1.1801e-05
8:25323241 T C 0.408475 -1.9909e-05
8:25326897 C T 0.034304 -1.4214e-05
8:25347400 T C 0.106000 2.8758e-05
8:25353632 A G 0.029238 1.5835e-05
8:25354805 T C 0.114747 -2.1611e-06
8:25362314 C T 1.333587 -9.4288e-06
8:25364331 A G 0.704073 8.7653e-06
8:25364834 T A 0.398225 -1.2329e-05
8:25368458 G A 0.023993 -6.1876e-06
8:25393036 G A 0.042610 -3.4955e-05
8:25394126 A G 0.085356 -9.6339e-06
8:25395597 C T 1.286265 3.5180e-06
8:25398570 C A 0.639707 -2.2431e-06
8:25403844 T C 0.090180 -9.2338e-06
8:25405899 A G 0.047992 8.9867e-06
8:25419601 T G 0.149143 7.7075e-06
8:25430123 G A 0.052840 -7.1296e-06
8:25430504 G A 0.059290 -2.2919e-05
8:25434354 C T 0.042311 -2.0569e-05
8:25435079 A C 0.049304 3.1434e-05
8:25442955 C T 0.030360 -1.0764e-05
8:25444716 G A 1.550839 3.6128e-05
8:25445285 A C 0.086556 1.4492e-05
8:25447141 A G 0.135170 -1.1757e-05
8:25448017 C A 0.047417 -2.2053e-05
8:25454556 T G 1.544108 2.6912e-05
8:25455377 G T 0.028412 2.0907e-05
8:25455949 G C 0.164103 4.3489e-06
8:25457470 G C 0.143085 -3.6226e-06
8:25457991 C T 1.350304 3.6228e-05
8:25458833 A C 0.067299 2.1165e-05
8:25460254 C T 0.577861 2.5027e-05
8:25460395 C G 0.301306 -6.8898e-06
8:25460879 T C 0.469261 1.1323e-05
8:25463460 A G 0.115427 2.0102e-05
8:25463906 T C 0.044748 -2.5091e-05
8:25464092 C A 0.459360 -1.5459e-05
8:25464690 T G 1.017553 2.8402e-05
8:25465146 T A 1.088752 -1.5937e-05
8:25465568 A G 0.586813 -1.8291e-06
8:25474711 T C 0.323065 -2.1950e-05
8:25479344 A G 0.309367 -2.1024e-05
8:25480429 T C 0.233024 -1.4944e-05
8:25485084 A G 0.158490 -8.1529e-06
8:25488459 C T 0.118093 -9.8605e-06
8:25488542 T G 0.411814 1.2156e-05
8:25488629 C T 1.845318 -3.1567e-06
8:25490274 A G 0.424631 -7.5504e-07
8:25494282 G C 0.036099 1.0304e-05
8:25494803 A G 0.112585 -4.0329e-06
8:25496476 G A 1.187323 4.2020e-06
8:25497980 G T 0.172969 5.6327e-06
8:25498197 T C 0.365916 8.1580e-06
8:25510851 G A 1.551033 7.1433e-06
8:25519212 C T 0.351222 -9.7912e-06
8:25523474 T C 0.027372 3.0209e-05
8:25524178 G A 1.599209 1.6189e-05
8:25526272 A G 0.447406 2.3727e-07
8:25528904 C T 0.387094 6.8225e-07
8:25534668 C T 0.747723 8.6218e-06
8:25535307 G A 0.204666 -2.1062e-06
8:25536261 T C 0.189533 -8.2701e-06
8:25537587 C T 0.075425 4.1221e-06
8:25539313 G A 0.192869 3.3890e-05
8:25539830 T C 0.153179 1.7252e-05
8:25546915 T C 0.347849 -2.1231e-05
8:25549616 A G 0.049182 1.9934e-05
8:25549681 G A 1.780494 3.2448e-05
8:25551422 A G 0.035566 -7.7669e-06
8:25551709 A G 0.104470 -3.0929e-06
8:25553383 C T 0.532895 1.5071e-05
8:25555959 T G 0.067187 -4.7029e-06
8:25558615 G A 0.603227 1.1082e-05
8:25561007 G A 0.335566 8.9467e-06
8:25561613 A G 1.969340 1.7777e-06
8:25564721 A G 1.510334 -3.6921e-05
8:25565504 A G 0.197825 1.6298e-05
8:25565968 G C 1.155664 -1.8717e-05
8:25570854 A G 0.031761 3.7471e-06
8:25586332 T G 0.054081 1.6431e-05
8:25586780 C T 1.723251 3.6236e-06
8:25600615 G A 0.611322 3.0647e-05
8:25602217 T C 1.329463 2.2534e-06
8:25604850 G A 0.051348 -2.9629e-06
8:25607381 C T 0.069244 8.2043e-06
8:25612925 C T 0.764443 -2.4500e-05
8:25639271 C G 0.526323 -6.9197e-06
8:25641511 T C 0.046673 2.6346e-06
8:25645138 T C 1.725267 -1.2168e-06
8:25646098 T C 0.999650 -1.0133e-05
8:25651493 A G 1.234326 -1.4834e-05
8:25652796 A G 0.612835 7.2249e-06
8:25655206 A G 0.085560 -1.6710e-05
8:25666775 T G 0.022415 -9.0770e-08
8:25679200 G C 0.222450 1.6971e-06
8:25689123 T C 0.363682 -2.3856e-06
8:25695266 T G 0.049420 -3.4264e-06
8:25699664 T C 0.580812 -1.6738e-05
8:25712809 C T 0.066548 2.7533e-06
8:25719127 T C 0.224215 4.7615e-06
8:25727902 C A 0.885759 -2.2317e-06
8:25743428 G A 0.685884 5.5953e-07
8:25743600 C T 0.069248 1.1279e-05
8:25749405 A C 0.662527 2.1157e-05
8:25749981 G A 0.039312 1.7881e-05
8:25754617 A G 0.034080 1.5666e-06
8:25756681 T C 1.038462 -1.4062e-05
8:25762724 A G 0.023391 -8.9525e-06
8:25765048 G A 0.062836 6.4599e-06
8:25765806 G A 0.094396 -4.4941e-06
8:25767432 C T 0.188425 -1.2189e-05
8:25767802 C T 1.118793 -1.3420e-05
8:25770145 G T 1.292660 6.9875e-06
8:25775628 T C 0.111188 -4.9114e-07
8:25782813 A C 0.106503 4.0884e-06
8:25783712 A G 0.123407 6.6016e-07
8:25788630 C T 0.090272 -6.5934e-06
8:25789840 G T 1.335641 3.4296e-06
8:25792575 A G 0.048468 1.9309e-05
8:25792919 A G 0.022996 -2.1851e-05
8:25799079 T G 1.751966 1.6228e-05
8:25799153 A C 0.098955 -1.4781e-05
8:25801335 A G 1.754869 1.6279e-05
8:25806471 T C 0.126987 -8.6747e-06
8:25806831 G T 0.259345 -2.9922e-05
8:25808664 C T 0.236478 2.7964e-05
8:25814533 T C 0.574747 -1.1057e-05
8:25816376 C T 0.981607 -1.8053e-05
8:25823076 G A 0.198376 4.9232e-06
8:25825649 A C 0.824467 -6.2146e-05
8:25833952 G A 0.308255 2.2874e-05
8:25835926 C G 1.418335 5.0654e-06
8:25836281 C T 0.641322 -2.8752e-06
8:25844226 G A 0.764467 1.9086e-06
8:25844797 A G 0.040978 1.0682e-05
8:25847107 G A 0.477937 5.0830e-05
8:25847613 C T 0.767656 -3.0750e-05
8:25855746 G T 0.026376 2.4599e-05
8:25857816 G C 1.255106 5.2277e-06
8:25862499 A G 0.603428 -3.3628e-05
8:25868690 A G 0.030061 2.1752e-05
8:25869630 C T 1.941557 -1.2479e-05
8:25869935 A C 0.403335 -3.8894e-05
8:25870252 G A 0.774116 -1.4964e-05
8:25875310 T C 0.640088 1.7668e-05
8:25877050 T C 0.039720 4.2233e-06
8:25894943 T C 0.581084 -1.2943e-05
8:25899093 T G 0.066419 -6.6128e-06
8:25900675 T C 0.501379 2.7404e-05
8:25906637 A G 0.094274 -8.8298e-06
8:25906987 A G 0.049498 4.3386e-06
8:25908220 A G 0.182761 -6.6585e-06
8:25908380 T C 0.030041 1.5107e-05
8:25915663 G A 0.171317 2.9519e-07
8:25915979 C T 0.106350 -2.6995e-06
8:25917074 G A 1.939735 -8.3354e-06
8:25921494 A G 0.275882 5.0456e-06
8:25922531 C T 0.073756 -4.2237e-06
8:25922641 G C 0.959226 -1.7087e-05
8:25922975 T C 0.049226 2.6520e-06
8:25924981 G T 1.513319 -1.9121e-05
8:25926560 G T 0.313008 -1.9238e-05
8:25931276 C A 0.076720 -4.6009e-06
8:25931694 T C 0.045765 3.1037e-05
8:25935389 C T 0.324652 -3.8193e-05
8:25939458 G T 0.272693 5.0968e-06
8:25939801 A C 0.038571 -3.8880e-07
8:25939886 T C 0.454090 1.5194e-06
8:25940605 T C 0.194932 -1.3458e-05
8:25941380 C T 1.578772 1.5484e-05
8:25942294 G T 0.402658 2.4452e-06
8:25946004 G A 0.397432 1.3056e-05
8:25953206 C T 0.888023 -2.8732e-05
8:25955626 T G 0.171898 -4.1597e-06
8:25959743 A G 0.159302 1.6740e-07
8:25973651 C T 1.965543 -5.1612e-05
8:25975886 T C 0.058232 8.4328e-06
8:25976373 C G 0.361296 -1.2504e-05
8:25976530 C G 0.034784 4.7824e-06
8:25995533 G T 0.354686 -3.1735e-05
8:25997414 A G 0.057600 7.2007e-06
8:25998982 A G 0.193956 -2.3227e-06
8:26000975 T G 0.177872 -3.9073e-06
8:26001404 A C 0.183264 -3.0498e-05
8:26004351 G A 0.054567 -1.2208e-05
8:26019688 A G 0.043123 -5.9765e-07
8:26024036 T C 0.529492 -5.7222e-05
8:26025787 A G 0.207607 5.4001e-06
8:26031355 G T 1.216123 1.2539e-05
8:26037078 C T 0.198444 -2.4515e-06
8:26041027 C T 0.170335 4.2809e-07
8:26041449 A G 0.045554 2.2731e-05
8:26045062 T C 0.063193 2.7274e-05
8:26049905 G A 0.062047 2.1150e-05
8:26050530 C T 0.272390 -3.2452e-05
8:26051494 C T 0.056872 6.5532e-06
8:26056937 C T 0.078743 -1.7825e-06
8:26059673 T C 0.672570 1.0815e-05
8:26060748 A G 0.442208 -2.5365e-05
8:26063945 G A 0.062567 2.2757e-05
8:26064120 C T 0.082092 -6.9707e-06
8:26071168 G A 1.755424 -1.5523e-05
8:26073256 G A 0.063832 2.1543e-05
8:26075653 C T 0.261661 2.5946e-05
8:26076585 A G 0.670200 3.5699e-05
8:26077766 A G 0.687152 -9.5924e-06
8:26081066 C G 0.225911 -1.1048e-05
8:26081550 A G 0.518276 4.2311e-05
8:26084393 T C 0.217068 -6.5354e-06
8:26084763 G C 1.876556 7.1009e-06
8:26088094 T C 0.070295 -8.3976e-06
8:26088192 G A 0.144095 -1.9800e-05
8:26090808 G A 0.938283 4.9286e-06
8:26092507 A G 0.329977 -8.7632e-06
8:26098539 T C 1.134160 -1.6412e-06
8:26109979 A G 0.032207 1.0833e-07
8:26115803 G A 0.072613 7.4574e-06
8:26116743 T C 0.116145 -1.9645e-05
8:26118439 C T 1.047785 -2.2201e-05
8:26119351 T C 1.854420 -1.8179e-05
8:26126461 T G 0.804986 8.9528e-06
8:26128713 C T 0.185005 -5.5343e-06
8:26129021 G T 0.029731 2.3789e-06
8:26137132 A C 0.094705 6.0308e-06
8:26137275 T G 0.389535 -3.4132e-05
8:26137597 C A 0.229029 2.6822e-06
8:26142995 A G 0.744463 4.0600e-05
8:26162883 G A 0.147437 -1.8620e-05
8:26168107 C T 0.638368 -1.0038e-06
8:26168491 A G 0.233194 2.8737e-05
8:26169303 G A 0.033298 -2.7573e-06
8:26180049 G A 0.036178 -1.8486e-05
8:26180571 T A 1.967076 2.8657e-06
8:26193394 T C 0.105520 -1.7750e-05
8:26204089 A G 1.438564 -2.0665e-05
8:26211342 C T 0.059375 -1.6323e-05
8:26220923 G T 0.098979 -2.1141e-05
8:26221480 G C 0.039890 -1.1625e-06
8:26221945 G T 0.292392 1.6498e-05
8:26223857 T C 0.096327 -2.3037e-05
8:26225914 G A 0.045099 -1.8314e-06
8:26268227 G A 0.077438 1.8613e-05
8:26273311 G A 0.084169 -4.3991e-05
8:26276807 T C 0.036395 -2.7459e-06
8:26276943 T C 0.052704 -2.0075e-05
8:26280815 A G 1.242815 2.4101e-06
8:26282887 C T 0.108930 -4.0320e-06
8:26284926 G A 0.253239 -3.0032e-05
8:26288369 A C 1.505577 -2.2931e-05
8:26288627 A G 0.028293 -2.4156e-07
8:26289485 G A 0.063026 5.1019e-07
8:26291436 G A 1.910020 3.6386e-07
8:26292144 C T 0.169719 1.1988e-05
8:26295234 T G 1.438057 5.0467e-07
8:26298209 C T 0.656241 -4.2214e-06
8:26300064 C T 0.108335 8.0371e-06
8:26305414 G C 0.127340 3.6388e-06
8:26305781 C T 1.964417 -1.7097e-05
8:26306591 A C 0.020212 -7.8335e-06
8:26307445 T C 0.174190 -2.0513e-05
8:26309288 A G 0.452567 6.0969e-06
8:26309671 A G 0.034654 -1.1794e-06
8:26310714 C T 0.624609 -2.6067e-05
8:26313736 C A 0.458109 -1.7693e-06
8:26314211 G T 1.383922 -1.0072e-05
8:26317214 T C 0.926424 -7.7712e-06
8:26317726 A C 0.404562 -1.2133e-06
8:26317938 A G 0.521662 -8.0260e-06
8:26320538 G A 0.295560 5.2893e-06
8:26322344 G A 0.086692 2.1541e-06
8:26326840 A C 0.210520 1.1019e-05
8:26333627 G A 0.226248 -1.1786e-05
8:26337515 C T 1.558193 -1.6539e-05
8:26355200 G A 0.080402 -5.4419e-06
8:26358377 C T 0.222423 -9.9443e-06
8:26360366 G A 0.844628 2.9162e-05
8:26361087 C T 0.180252 -4.1379e-06
8:26365716 T C 0.207665 2.0468e-06
8:26375271 T G 0.133708 3.3750e-06
8:26375461 A G 0.033726 5.8617e-06
8:26376787 C T 1.369520 -3.1227e-05
8:26399171 C T 1.813585 -2.3603e-06
8:26407614 A G 0.893116 -2.4493e-05
8:26420707 T C 0.028392 2.2878e-05
8:26421484 A C 0.263381 7.4955e-06
8:26442925 T C 0.898566 1.6913e-05
8:26444021 T C 0.487851 -3.4034e-07
8:26446047 T C 0.072991 -4.5134e-06
8:26448707 T C 0.023993 -6.0670e-06
8:26471104 G A 0.257173 4.7896e-06
8:26480617 C T 0.197360 6.2275e-06
8:26481509 A G 0.053850 -8.1527e-06
8:26485062 T C 0.152166 1.0489e-05
8:26486925 C T 0.349747 -1.1183e-05
8:26492397 T C 0.067075 1.6808e-05
8:26492529 T C 0.193678 1.0269e-05
8:26492972 T G 0.222117 -2.2620e-05
8:26494011 A C 1.514971 -1.4828e-06
8:26496488 G C 0.119018 2.2298e-06
8:26497089 G C 0.048903 -6.8973e-06
8:26508472 T C 0.044181 -3.4908e-06
8:26510792 C T 1.397973 -1.4497e-05
8:26514293 A G 0.161383 -2.6582e-05
8:26520634 T C 0.077924 4.4070e-06
8:26523051 G A 0.180945 -2.4981e-05
8:26530072 T C 1.623500 -2.2702e-05
8:26531038 A T 0.046989 -2.1158e-05
8:26539540 G A 1.624581 -2.5029e-05
8:26543587 C T 0.276783 -2.6098e-05
8:26545900 C T 0.066392 -7.1586e-06
8:26554137 T C 0.042613 -1.9044e-05
8:26555331 T C 0.365097 -2.7357e-06
8:26563326 T C 0.283576 -2.1678e-05
8:26563796 G A 0.032560 1.1552e-05
8:26572245 T C 0.117800 -3.2215e-06
8:26578017 G A 1.666358 -2.9955e-06
8:26581229 G T 0.200970 2.6605e-05
8:26583050 A C 0.396294 4.4175e-06
8:26583589 A G 1.843081 -1.8873e-05
8:26585149 A G 0.896662 -2.5252e-06
8:26586772 A G 0.120289 -1.5661e-05
8:26586931 T C 0.747828 -1.2045e-05
8:26591302 G A 1.419660 -7.9577e-06
8:26592353 A G 0.226180 -9.7983e-07
8:26593874 G C 0.191777 3.6575e-06
8:26593933 G A 0.157184 6.1735e-06
8:26599515 A G 0.065062 -1.9004e-05
8:26601068 C A 1.793536 -2.6679e-05
8:26605493 A G 0.137621 3.2698e-05
8:26609115 G A 0.121214 -9.6767e-06
8:26612569 C T 0.040805 4.2104e-07
8:26614749 A G 0.126575 -2.0020e-05
8:26616318 A G 0.029932 3.9357e-05
8:26623401 C G 0.427069 4.8315e-06
8:26624963 T C 0.078753 -1.1214e-06
8:26628028 G A 0.890291 -2.7598e-05
8:26633525 C T 0.021711 9.1498e-06
8:26636918 C T 0.061200 -1.8943e-05
8:26638725 T C 0.320001 1.5289e-05
8:26645769 A G 0.509015 -8.4587e-05
8:26649389 A G 0.037755 1.3691e-05
8:26654235 T A 0.098401 -9.8326e-06
8:26662818 T G 0.058409 8.3495e-06
8:26665587 T C 1.785998 -2.0036e-05
8:26667045 T C 0.669320 1.4987e-07
8:26671162 G A 0.124794 -5.7005e-07
8:26673803 A G 0.355145 6.2298e-06
8:26675738 G A 0.048719 -7.8680e-06
8:26677516 A C 0.478756 -1.9616e-06
8:26678206 T C 0.556609 3.7747e-05
8:26680842 C T 0.061329 -1.9721e-05
8:26681200 T C 0.129775 3.9442e-06
8:26682525 T C 0.118385 2.3501e-07
8:26684563 A G 0.160223 -1.0544e-05
8:26687775 G A 0.028654 1.7374e-05
8:26689375 A G 0.072644 -6.8537e-05
8:26690556 T C 0.550197 5.4499e-05
8:26692155 T G 0.161311 -7.8175e-06
8:26695870 A G 0.022915 -1.0919e-06
8:26696238 T C 0.033903 1.2058e-05
8:26697365 C T 0.469957 3.8970e-05
8:26698471 C T 1.769145 -7.9940e-06
8:26699358 C T 0.042756 2.3200e-05
8:26700170 C T 0.091625 -1.3751e-05
8:26701444 A G 1.317962 8.9097e-06
8:26702895 G A 0.110933 -4.0939e-06
8:26711214 G A 0.414704 -1.6110e-05
8:26714046 C T 0.052605 -4.7576e-06
8:26716205 T C 1.517089 1.6675e-05
8:26718133 A G 0.022272 3.3099e-06
8:26721888 C A 0.053313 1.2207e-05
8:26722027 C A 0.020606 -1.7336e-05
8:26723049 C T 0.989192 1.9328e-05
8:26741279 G A 0.034767 1.0238e-05
8:26742649 A G 0.072358 -5.9411e-05
8:26742950 C T 0.316367 -5.1344e-05
8:26743990 T C 0.044194 2.3879e-05
8:26744131 T G 0.153573 2.0842e-05
8:26745249 G A 0.103161 1.0924e-05
8:26749304 C T 0.174207 2.0494e-05
8:26766358 G A 0.212499 -6.4496e-06
8:26769868 T C 0.473228 3.3663e-05
8:26770937 T G 0.023187 1.8017e-06
8:26807579 G A 0.370383 -8.3631e-06
8:26810767 G C 0.143024 -1.6380e-05
8:26812374 C T 0.051473 -1.5932e-05
8:26812434 A G 0.815315 -9.7395e-06
8:26813125 C T 0.116376 -1.5171e-06
8:26814912 T C 0.066422 1.1757e-05
8:26816023 G A 0.063417 1.1113e-06
8:26821033 A C 0.040760 -5.7785e-07
8:26825851 C T 0.708462 5.0766e-06
8:26832535 G A 0.064889 -2.2366e-06
8:26835097 A G 0.022140 7.1750e-06
8:26844259 C T 0.022153 1.6583e-05
8:26851033 C T 0.065974 2.5003e-06
8:26857325 T C 0.086250 -1.1238e-05
8:26861300 G A 0.046088 1.8430e-06
8:26864901 A G 0.024543 6.6950e-06
8:26866087 C A 1.526609 4.0147e-06
8:26874095 A C 0.052908 -1.2138e-05
8:26874803 T C 0.021718 1.6272e-05
8:26874980 C T 0.024523 -1.8044e-05
8:26878332 T C 0.021606 1.2266e-05
8:26878612 A C 0.395947 2.0156e-05
8:26888221 T C 1.650610 1.0173e-06
8:26895652 C T 0.581965 1.6226e-05
8:26897045 A G 0.315147 5.1520e-06
8:26899376 T C 0.034563 -2.8885e-07
8:26904048 A G 0.170331 1.2095e-05
8:26904221 G A 0.090347 -3.1024e-06
8:26908652 T C 0.020542 7.4661e-06
8:26924506 A G 0.988366 -9.4242e-06
8:26938804 G A 0.993143 -1.0422e-05
8:26950790 C T 0.162148 2.1855e-05
8:26958299 C T 0.096830 7.5584e-06
8:26958655 A C 0.049440 -1.8800e-05
8:26962579 C T 0.045656 -1.9014e-06
8:26965992 C T 0.021392 9.1495e-06
8:26968532 A G 0.478712 1.4572e-05
8:26969792 T C 0.025267 -2.3393e-05
8:26978492 A G 0.062370 -2.5628e-06
8:26989084 T C 0.068574 -1.4403e-05
8:26993475 T G 1.214617 1.8144e-05
8:26994607 A G 0.037884 -1.6309e-05
8:26996374 C T 0.851771 -4.3968e-06
8:27001659 A G 0.137394 2.3913e-05
8:27001953 C G 0.053411 1.7272e-05
8:27002403 C T 0.310037 2.2342e-05
8:27007250 A G 0.062305 3.5666e-05
8:27011451 T C 0.058606 1.5872e-05
8:27012491 A G 0.213682 -2.9161e-05
8:27014668 A C 0.032264 1.3540e-05
8:27028656 T C 0.198964 -1.2255e-05
8:27032600 G A 0.276440 1.6441e-05
8:27036631 A G 0.956163 3.3264e-05
8:27041867 G T 0.066473 -1.3337e-05
8:27057879 T G 0.126616 8.9544e-06
8:27058646 T C 0.058783 -5.7310e-05
8:27063208 A G 0.196952 -1.1569e-05
8:27064088 G A 0.022959 -8.9582e-06
8:27064132 C T 0.042488 -1.8074e-05
8:27068152 T C 0.132994 6.2479e-06
8:27070001 G C 0.021296 -7.1777e-07
8:27072519 A G 0.032747 2.0833e-05
8:27073268 C A 0.546637 1.2843e-05
8:27076598 A T 0.485712 7.4191e-06
8:27079755 G A 0.028695 9.9347e-06
8:27083120 A G 0.027216 -1.8109e-05
8:27085676 T C 0.062411 5.3024e-06
8:27095531 A C 1.963085 4.7370e-06
8:27097329 A C 0.020287 -4.0402e-06
8:27100014 A G 0.218870 3.3735e-06
8:27101206 C A 1.467095 -6.8012e-06
8:27102763 T C 0.028844 -3.3398e-07
8:27106224 A G 1.966831 1.2178e-06
8:27106344 G A 0.181785 -1.7023e-05
8:27120575 T C 1.801814 1.7020e-05
8:27130817 C T 0.465480 -5.3322e-06
8:27153998 C G 0.027093 -7.8076e-06
8:27155952 A C 0.101808 -2.6464e-05
8:27156502 C T 0.151003 -1.3446e-05
8:27164449 A G 0.960912 1.0717e-05
8:27171486 C T 1.906552 1.3141e-05
8:27174053 C T 0.951733 1.1383e-05
8:27182686 T G 0.034005 1.0423e-06
8:27190945 A G 0.288193 -1.5044e-05
8:27192236 A G 1.681566 -2.0844e-05
8:27198957 A G 0.050572 -9.3557e-06
8:27199252 G A 1.737700 -1.4749e-05
8:27204598 G A 0.949455 2.7710e-05
8:27207766 A G 0.064661 -3.2281e-06
8:27212272 A G 0.045836 2.8148e-06
8:27236505 A C 0.035613 -1.0806e-06
8:27249077 C T 0.032278 2.1390e-05
8:27258086 A G 0.865714 -2.5513e-05
8:27261138 G C 0.192127 3.7580e-06
8:27264952 A G 0.497034 -1.9910e-05
8:27268168 C T 0.189357 5.3886e-05
8:27273630 C A 1.687111 1.1661e-05
8:27273667 T G 0.830889 1.5795e-05
8:27281236 T C 0.085468 1.2593e-07
8:27285178 A G 0.038894 -1.3055e-06
8:27291504 T G 0.029340 -7.0561e-06
8:27293308 T G 0.024044 -4.5361e-06
8:27293865 T C 0.811915 3.8878e-05
8:27302433 A G 0.926095 2.7541e-05
8:27308585 C A 0.897604 -1.7822e-05
8:27308961 T C 0.499091 3.4519e-06
8:27312135 A G 0.835088 3.8996e-05
8:27313888 T G 1.719022 1.8739e-05
8:27319805 G A 0.144812 -2.0254e-05
8:27321189 A G 0.034743 4.5549e-06
8:27323328 T C 0.041488 -3.2404e-06
8:27323822 A C 0.034889 9.0324e-06
8:27324429 C T 0.037820 6.2626e-06
8:27324822 C T 0.958556 -1.7222e-05
8:27325191 T G 0.272758 -9.9081e-06
8:27328127 C G 0.061482 6.1404e-06
8:27328511 A G 0.270242 -4.1812e-06
8:27330813 T C 1.625873 9.8775e-06
8:27334098 T C 0.207501 1.7392e-04
8:27334969 G A 0.507383 -3.5164e-05
8:27339354 C T 0.104069 -1.4037e-05
8:27344360 G T 0.047183 -4.6478e-06
8:27345426 C T 0.246671 -2.6656e-05
8:27350400 T C 0.042505 6.5978e-06
8:27358495 T C 0.034882 -4.9085e-06
8:27373480 T C 0.021538 6.2729e-06
8:27373865 A G 0.215409 6.5471e-05
8:27380163 G A 0.041427 1.2755e-05
8:27380763 A G 0.035685 -7.2646e-06
8:27381996 G C 0.633662 1.4144e-05
8:27389631 A G 0.053768 1.8275e-05
8:27394257 T C 0.129669 -2.3096e-05
8:27396208 A G 0.096358 -1.6904e-05
8:27399704 G A 0.540205 -1.5499e-06
8:27400068 A G 0.083673 1.5182e-05
8:27405207 T C 0.113520 2.2705e-05
8:27415476 T C 1.262629 9.4329e-05
8:27416526 A C 0.029436 5.5025e-06
8:27418429 T C 0.361762 -5.6719e-05
8:27421689 G A 0.032676 -1.6071e-05
8:27422250 A C 0.150813 -1.0240e-05
8:27422491 G A 0.093641 -5.1946e-06
8:27426057 G A 0.075054 -2.6178e-06
8:27435177 T C 0.029925 1.0307e-06
8:27440974 A G 0.140062 -4.0424e-05
8:27444277 G A 0.143558 1.5316e-05
8:27449192 C T 0.533198 -3.6421e-05
8:27452847 A G 0.349587 1.1098e-05
8:27454575 T C 0.083986 -7.7610e-06
8:27454877 G A 0.088528 -2.8239e-05
8:27456253 C T 1.161655 -3.4823e-05
8:27461095 G C 0.064310 -9.0220e-07
8:27462481 G A 1.192294 -2.7311e-05
8:27464519 C T 1.190312 -2.6209e-05
8:27466315 C T 1.198502 -3.7832e-05
8:27467183 G A 0.543094 -4.0677e-05
8:27468862 G C 0.552798 -6.1181e-07
8:27474202 G A 0.758300 -1.5644e-05
8:27476815 A G 1.105646 1.1478e-05
8:27479111 A C 0.125416 -6.3629e-06
8:27487790 T G 0.715955 -3.1645e-05
8:27489248 G A 0.061374 1.7872e-06
8:27498157 A G 0.095739 -1.7465e-05
8:27508226 C T 0.476774 -3.2271e-05
8:27513683 G T 0.833983 -3.5208e-05
8:27525305 T C 0.044055 -4.5826e-06
8:27528446 C T 0.133650 -2.6128e-05
8:27530376 C G 1.490438 3.5872e-06
8:27538524 T C 0.080559 -9.2856e-06
8:27546851 A T 1.486963 1.3575e-05
8:27550360 T G 0.936362 -3.7045e-05
8:27551917 T C 0.880374 -3.4604e-05
8:27555559 G T 0.067952 -2.2969e-06
8:27559742 T C 0.044786 1.9936e-06
8:27568987 T C 0.602853 -3.0161e-05
8:27571360 C T 0.405058 2.7556e-05
8:27576545 G C 0.167516 1.6784e-05
8:27577392 C T 1.587996 -1.0409e-05
8:27580496 T C 0.075286 -5.8293e-06
8:27592002 C T 0.127640 5.8589e-06
8:27594605 T G 0.032536 -9.9324e-06
8:27594779 C T 0.208453 3.7827e-06
8:27604320 C T 0.068200 -1.8334e-05
8:27613012 C T 0.880765 2.1288e-06
8:27634064 T C 0.179592 -9.6931e-07
8:27640600 G A 0.676605 1.7993e-05
8:27641026 T C 0.043392 1.2856e-05
8:27679981 C T 0.180741 3.4178e-07
8:27711743 G A 0.026675 -1.8746e-06
8:27712576 T C 0.153403 9.8592e-07
8:27715284 G A 1.324173 7.0928e-06
8:27716464 G T 0.046418 -1.3284e-05
8:27724976 C A 0.068415 1.3620e-05
8:27726862 G C 0.022616 -9.5010e-06
8:27727540 C T 0.119908 -2.1628e-05
8:27728850 C T 0.059476 4.8866e-06
8:27740518 C A 1.877321 5.3266e-06
8:27740661 A G 1.002937 -3.6901e-05
8:27740725 C T 1.612393 -1.9599e-05
8:27741722 A G 0.071420 -1.3072e-05
8:27744050 G A 0.586986 6.5811e-06
8:27746065 G A 0.259257 3.2343e-05
8:27751555 G A 0.043491 -3.2144e-06
8:27753396 T C 0.162206 4.4203e-07
8:27755161 C T 1.845447 3.5858e-06
8:27756254 T C 1.449134 7.1922e-06
8:27758730 T G 0.442429 -3.6783e-06
8:27759126 C T 1.286421 2.3921e-06
8:27759673 G T 0.076537 -3.3858e-05
8:27767231 G C 0.195388 5.8309e-06
8:27772154 G T 1.278629 -4.8737e-07
8:27773105 A G 1.170392 -5.3125e-06
8:27774938 G C 0.179966 1.5644e-05
8:27775117 T C 1.563085 -1.2028e-05
8:27779093 A G 0.070016 3.7445e-05
8:27779296 A G 0.022524 -8.4525e-07
8:27780088 A G 0.031275 3.8632e-06
8:27780351 A G 1.255871 2.4460e-05
8:27781495 T C 0.059633 8.0725e-06
8:27784238 A G 0.045309 3.0752e-06
8:27787641 A G 0.068221 2.6361e-05
8:27793623 A G 0.748461 -2.6972e-05
8:27795811 A C 0.161226 -4.6836e-05
8:27796556 A G 0.137026 2.6763e-05
8:27801614 A C 0.068316 2.7734e-05
8:27804381 C T 0.072137 8.8512e-06
8:27811098 G A 0.543924 -2.0391e-05
8:27814483 T C 0.366365 -1.2840e-05
8:27823868 A G 0.430071 -1.9225e-05
8:27824287 A C 1.072668 -1.9298e-05
8:27826560 T G 0.081399 3.1767e-06
8:27829260 C T 0.025937 2.2727e-06
8:27841938 C T 0.314280 8.8605e-06
8:27842907 A G 0.590393 6.6123e-06
8:27843803 A C 1.085492 8.7088e-06
8:27850161 G A 0.710842 -5.7864e-06
8:27853359 C T 0.559291 -7.2272e-06
8:27859315 A G 0.033379 2.1931e-05
8:27861504 A G 0.906257 5.4572e-06
8:27862455 A G 0.091044 -5.6747e-06
8:27869687 A G 0.045520 1.2522e-05
8:27873148 C T 0.176192 1.0176e-05
8:27877962 A G 1.017200 2.5001e-05
8:27878009 C T 1.547436 6.8141e-06
8:27879470 G A 1.969218 3.6578e-06
8:27881241 A G 0.056723 -8.8434e-06
8:27884253 T G 0.088467 8.1225e-06
8:27885843 G A 1.714021 3.1411e-05
8:27886021 T C 0.866377 2.6281e-05
8:27887469 T C 0.182961 1.4113e-05
8:27891876 C A 0.127296 1.7811e-05
8:27895386 A G 0.261695 1.6208e-05
8:27898580 C T 0.227931 1.2523e-06
8:27900803 C T 0.912251 -1.2606e-05
8:27903069 T C 0.573761 -1.8164e-05
8:27903951 T C 0.090609 2.0244e-05
8:27905599 C T 0.338568 5.6963e-06
8:27911027 A G 0.428718 -1.1810e-05
8:27918470 T C 0.039418 -3.1762e-06
8:27923388 T C 0.569198 1.7530e-05
8:27924313 A G 0.109821 -5.6226e-06
8:27925185 A G 0.048155 2.9003e-05
8:27925204 C T 1.098364 -1.1214e-05
8:27926117 T C 0.528764 -1.7167e-05
8:27929979 C T 0.463335 -6.1000e-06
8:27931875 G A 0.320216 -1.2295e-05
8:27934199 A G 1.474309 -9.5357e-06
8:27937917 G A 0.091312 -1.9837e-05
8:27951025 A G 0.636406 -3.4319e-05
8:27951701 T C 0.203388 2.6655e-05
8:27962507 A G 0.055716 1.5812e-05
8:27982612 A G 0.047319 1.3024e-05
8:27986390 C A 0.029869 -1.5090e-05
8:27991993 G C 0.065912 8.9984e-06
8:27996519 T C 0.293697 1.0535e-05
8:27999981 G A 0.102076 3.9214e-06
8:28011393 G A 0.082670 3.4124e-06
8:28011792 G A 0.604023 1.4572e-06
8:28022671 T C 0.021300 7.8843e-06
8:28045214 T G 0.107907 -1.8252e-05
8:28048668 C A 1.081484 5.1108e-06
8:28053252 T C 0.685965 -5.4447e-06
8:28056797 G T 1.197482 -1.9222e-05
8:28058812 C T 1.879633 1.3105e-06
8:28059607 G A 1.806768 -2.8476e-06
8:28060572 G T 0.915837 1.1138e-05
8:28063541 T C 0.095617 5.0236e-05
8:28073879 T C 0.028766 1.6520e-05
8:28085808 C T 0.730425 2.1369e-05
8:28087057 G A 0.088028 1.1772e-05
8:28089596 C T 0.612532 -3.5886e-05
8:28090342 T C 0.077598 -1.1976e-05
8:28097738 A G 0.135129 -3.0722e-06
8:28104721 C T 0.026032 -1.3830e-05
8:28108064 T C 0.024458 -1.7246e-05
8:28111985 C G 0.134293 -1.9410e-05
8:28115377 C T 0.021235 -1.5165e-06
8:28116380 A G 0.054441 -4.6594e-06
8:28127385 A G 0.078165 1.2548e-05
8:28129467 T G 0.835500 1.0929e-05
8:28131467 A G 1.818942 -7.2006e-06
8:28135623 A C 0.045173 2.3398e-05
8:28136307 T G 0.040917 1.8970e-05
8:28143259 A C 0.713681 1.2001e-05
8:28145910 T C 0.270191 4.0907e-06
8:28147852 C T 0.663645 -1.0661e-05
8:28147945 G A 0.886480 4.6824e-06
8:28150750 T G 0.042600 -2.9555e-06
8:28151095 T C 0.769421 3.8095e-06
8:28154151 A G 0.039605 3.6464e-06
8:28156777 G A 0.311128 1.8790e-06
8:28158490 A G 0.093859 -3.9834e-06
8:28161872 C A 0.049189 -1.3357e-05
8:28166098 G T 0.853702 -1.6146e-05
8:28167580 A C 0.590678 -6.7024e-06
8:28167851 C T 1.788269 1.5010e-05
8:28169230 G A 1.684422 8.2214e-06
8:28175090 A G 0.047880 -5.6779e-06
8:28179021 T C 0.102539 1.1071e-06
8:28181512 C G 0.025077 1.9364e-05
8:28181755 T C 0.089337 1.6645e-05
8:28190036 A G 0.042868 8.0812e-06
8:28191107 C T 0.906661 2.4701e-05
8:28191706 A G 1.887830 2.6069e-05
8:28193846 T G 0.657597 6.5786e-06
8:28194097 A G 0.194351 1.1887e-06
8:28207475 A G 0.113595 -5.0358e-07
8:28209837 T C 0.137577 -2.0874e-05
8:28210353 G A 0.021844 -1.8478e-06
8:28210613 C G 1.865306 -2.1874e-05
8:28233423 A G 0.085047 -1.1497e-06
8:28236161 C G 0.101478 3.5628e-06
8:28237827 C T 0.076129 1.5696e-05
8:28244724 G A 0.748219 -1.3782e-06
8:28250816 A G 0.073525 1.4012e-05
8:28260491 G A 0.139913 -1.5593e-05
8:28263021 T C 0.106761 1.2678e-05
8:28267160 T G 0.051572 -1.0624e-05
8:28274550 A G 0.039486 1.0002e-05
8:28286174 G T 0.906787 1.5971e-06
8:28286885 T C 0.233945 -8.1772e-06
8:28296171 G A 1.105479 -2.4225e-05
8:28297567 A G 1.107213 -2.4476e-05
8:28298393 A G 1.092261 -2.1103e-05
8:28300460 C T 0.384530 -6.6991e-06
8:28302713 C G 0.677520 4.3688e-06
8:28303154 T C 0.750161 1.0188e-05
8:28303764 T C 0.956805 1.0868e-05
8:28308594 A G 0.726182 -8.2767e-06
8:28311207 G A 0.075340 -3.1492e-05
8:28313280 A G 0.075724 2.0688e-05
8:28316283 T C 0.073161 4.5456e-05
8:28319438 G A 0.609214 -3.7955e-06
8:28323922 A G 0.048607 1.3079e-05
8:28324278 C A 0.064552 -6.9908e-06
8:28325271 T C 0.049063 -1.1712e-05
8:28330416 C T 0.041736 -2.3644e-05
8:28332362 C T 0.777992 1.3820e-05
8:28333166 A G 0.617863 3.2984e-08
8:28336594 T C 0.529400 -8.5087e-06
8:28347508 G A 1.791480 8.5901e-07
8:28350671 A T 1.724489 1.3561e-05
8:28352242 C T 0.549486 -1.2918e-05
8:28355213 T G 0.098843 4.3816e-05
8:28356545 T G 0.075350 -2.6698e-05
8:28362843 A G 0.041780 -1.3734e-05
8:28363378 G A 1.148086 3.5646e-05
8:28368221 A G 0.650614 1.4419e-05
8:28377795 A C 0.020885 -5.2079e-06
8:28379320 G A 0.083765 2.7701e-06
8:28379584 G A 0.068241 9.8313e-06
8:28387305 T G 0.055434 -6.4516e-06
8:28389211 T G 0.091792 -6.0162e-06
8:28416305 T C 0.050606 8.3503e-07
8:28422488 A G 1.105996 2.7565e-05
8:28422672 G A 0.057494 -6.6888e-06
8:28430670 C T 0.035345 -2.2926e-05
8:28435793 T C 0.048342 2.3520e-05
8:28436977 G A 0.022157 -6.9456e-06
8:28441331 A G 1.261382 1.8004e-05
8:28445552 G A 0.125596 1.2758e-05
8:28446734 C T 0.613236 -8.0565e-06
8:28451602 T C 0.081983 6.0412e-06
8:28454347 C T 0.057607 -1.1409e-05
8:28454447 A G 0.173694 -4.0641e-05
8:28457546 T C 0.133147 -4.2976e-05
8:28458914 A C 0.144142 -4.0238e-05
8:28459588 C T 0.192015 2.1422e-06
8:28464593 C T 0.083969 -2.7487e-05
8:28465696 G A 0.029912 -9.2801e-06
8:28468094 T G 0.595897 -1.3225e-05
8:28478892 G A 1.760537 3.9047e-05
8:28487010 G A 0.058038 9.6260e-06
8:28487159 T C 0.026413 8.5149e-08
8:28489068 A G 0.872564 1.5437e-05
8:28495336 A G 0.093866 -3.0765e-05
8:28495914 G T 0.587636 -8.0389e-06
8:28504571 A G 0.028089 -1.7101e-07
8:28512622 C A 0.788256 8.2177e-06
8:28516434 T C 0.828000 -1.4693e-06
8:28520848 T C 0.147192 -1.8740e-05
8:28521471 C T 0.204380 -3.6448e-05
8:28523675 G A 0.128870 -8.3324e-06
8:28528915 A G 1.204822 2.9848e-05
8:28533032 G A 0.446471 1.0234e-05
8:28534122 T C 1.960793 -7.8725e-06
8:28535638 A G 0.579163 -1.0966e-05
8:28541640 C T 0.536094 -4.1851e-06
8:28546683 A G 1.300133 -2.2266e-05
8:28554647 T C 0.129917 -6.2901e-06
8:28566677 G A 0.328566 -1.0328e-05
8:28574803 A G 0.508698 2.4995e-06
8:28579457 A G 0.042501 -2.5771e-05
8:28582622 G A 0.033152 -4.8130e-06
8:28585154 G A 0.044310 -1.2381e-05
8:28587792 C G 0.205254 -6.9097e-06
8:28589571 C T 0.041175 -2.4797e-05
8:28592568 G A 0.629144 1.0212e-05
8:28597378 G C 0.068469 -2.6775e-06
8:28609136 A G 0.629528 -4.1792e-05
8:28610693 C A 0.114758 1.2554e-05
8:28611332 T C 0.073824 -3.6763e-06
8:28612960 C T 0.091367 4.2760e-06
8:28613527 C G 0.939854 -1.5072e-05
8:28613775 A G 0.213145 1.1450e-06
8:28614053 C T 0.112296 3.9362e-06
8:28615106 C G 0.376938 -1.7334e-05
8:28618898 C T 0.408961 3.9735e-06
8:28619354 T C 0.020147 1.3651e-05
8:28621169 C T 0.484254 -2.9880e-05
8:28621637 A G 1.211551 4.0157e-05
8:28633163 A G 0.051208 2.9984e-06
8:28633685 G C 1.101308 1.8926e-05
8:28641035 C T 0.044289 4.0247e-06
8:28642586 C T 0.059585 6.8770e-06
8:28642657 A G 0.267338 -3.0523e-05
8:28657761 A G 1.326091 -8.1035e-06
8:28658377 T C 0.097538 4.1426e-06
8:28672455 C T 1.618754 7.3598e-06
8:28681764 G A 0.135673 6.9253e-06
8:28682707 C T 0.079515 1.9861e-06
8:28683562 G A 0.327515 1.6013e-05
8:28691876 G C 0.062938 1.3346e-05
8:28693829 A G 0.986516 8.8637e-06
8:28695708 A G 0.051025 2.5180e-07
8:28701733 T G 0.028559 7.2168e-06
8:28703556 T C 0.045272 -2.1484e-05
8:28708832 C A 1.094396 7.7783e-06
8:28715632 G A 0.077315 3.2965e-06
8:28715920 G A 0.066348 -9.4341e-06
8:28732888 C T 0.251410 2.5717e-06
8:28734086 C T 0.098568 -1.0803e-05
8:28734574 C A 0.149266 1.4632e-05
8:28754327 T C 0.037565 -1.9499e-05
8:28755988 T C 1.340343 1.9679e-06
8:28759439 G A 0.020447 -6.5011e-06
8:28767027 A G 0.063305 1.4568e-06
8:28769247 T G 1.911948 -6.6670e-06
8:28783032 G T 0.044344 -3.6508e-06
8:28790638 A G 0.084013 3.7297e-06
8:28798784 T C 0.057001 1.2866e-05
8:28814192 C G 1.951117 -9.1475e-06
8:28826203 G A 0.040352 1.0079e-06
8:28833576 T G 0.082435 3.9608e-06
8:28836980 C T 0.146430 2.1470e-05
8:28861217 A G 0.023969 1.9297e-05
8:28881789 G A 0.037548 -1.1907e-05
8:28899997 A G 0.663928 -9.4610e-07
8:28901692 A G 0.056750 -6.0618e-06
8:28909523 T C 0.503684 -5.2216e-06
8:28910397 A G 1.749253 -6.4902e-06
8:28912406 T C 0.046244 -3.6970e-06
8:28917082 G A 0.051552 -3.7624e-07
8:28918478 C G 0.172082 -9.9494e-06
8:28918941 T C 0.039866 -4.3089e-06
8:28918967 A G 0.095413 6.3689e-06
8:28926559 A G 0.048417 -1.5904e-05
8:28929739 A G 0.032475 7.5204e-06
8:28950309 T C 0.079862 4.3159e-06
8:28952574 A G 0.244818 1.6138e-05
8:28974994 G A 0.109869 3.3182e-06
8:28975148 T G 1.819667 -5.8683e-06
8:28991869 A G 0.291239 1.6893e-05
8:29004822 C T 0.303863 -1.8463e-05
8:29006677 A G 1.723424 8.9245e-06
8:29022325 G A 0.039197 -5.8033e-06
8:29024943 A G 0.034233 -9.0828e-07
8:29025431 A G 1.528659 5.1742e-06
8:29048845 C T 0.037558 -4.9078e-06
8:29053045 T C 0.135663 -1.3608e-06
8:29058161 G T 0.280883 1.2313e-05
8:29070988 G A 1.778760 2.6434e-05
8:29074403 G C 0.155447 1.0906e-05
8:29074842 A G 0.261100 8.1708e-07
8:29088747 T C 0.052337 -1.7486e-05
8:29093803 C T 0.038034 2.0881e-05
8:29095410 T C 0.377717 2.1621e-05
8:29096246 T C 0.096106 1.4318e-05
8:29096616 C G 0.238198 -2.2565e-05
8:29096644 C T 0.270079 -1.4504e-05
8:29107388 A G 1.863575 5.3223e-06
8:29109441 C G 0.066001 -2.8274e-06
8:29110154 G A 0.312903 -1.3485e-05
8:29112073 A G 0.032380 -1.4042e-05
8:29112351 C T 0.058916 1.6041e-05
8:29136860 G A 0.306300 2.4467e-05
8:29149658 A C 0.334556 -2.8751e-05
8:29153379 G C 0.038442 -1.4447e-05
8:29153777 T C 1.529376 -8.2628e-06
8:29154076 G A 0.250778 -7.8594e-06
8:29157593 C A 0.211350 2.4448e-05
8:29174418 A C 0.085393 -7.1509e-06
8:29175153 T C 0.561882 -2.2076e-06
8:29188321 A G 0.027617 8.8483e-07
8:29188937 A G 0.095164 -1.4343e-05
8:29198256 T C 0.346887 2.7571e-05
8:29203191 T C 0.092917 -8.6751e-06
8:29203675 A C 0.105044 -1.1308e-05
8:29207872 A G 0.460023 9.1901e-06
8:29216438 G A 0.713558 2.6349e-05
8:29231270 G A 0.331622 -2.7537e-05
8:29232549 T G 0.100900 -2.0251e-05
8:29235351 C T 0.045656 -7.6720e-06
8:29247589 A G 1.364883 -2.5703e-05
8:29251912 A G 0.021783 1.0063e-05
8:29254171 T C 0.032278 2.8111e-06
8:29255195 G T 0.042131 -1.7678e-05
8:29255584 A G 0.171528 -1.6046e-05
8:29255963 G T 1.396994 1.1076e-05
8:29257223 A C 1.447559 2.2975e-06
8:29260364 A T 0.401886 -2.9768e-05
8:29261065 T G 0.218194 2.1732e-05
8:29263632 G T 0.036042 -3.3766e-06
8:29263686 T C 0.021851 9.6057e-06
8:29263778 T C 0.041332 -7.3786e-06
8:29265549 G A 0.044561 -2.0680e-05
8:29268059 A G 0.173942 1.9066e-05
8:29268561 A G 0.145346 3.8968e-05
8:29269024 C T 0.041641 -1.8298e-05
8:29272247 T C 0.995961 2.8715e-05
8:29275779 C T 0.141807 7.7870e-06
8:29276435 G A 1.721521 4.1283e-06
8:29277652 T C 0.660358 -4.5759e-06
8:29281357 A G 1.761618 1.4766e-05
8:29284141 G C 0.110396 -7.0787e-06
8:29286994 C T 0.137523 -8.2641e-06
8:29291973 A G 1.236570 9.7363e-06
8:29293773 T C 0.073854 -4.2447e-06
8:29294354 G A 0.119895 7.0419e-06
8:29296960 G A 1.872275 1.2574e-05
8:29297981 A G 0.081837 6.3109e-07
8:29299583 C A 0.053350 -2.5450e-05
8:29301426 A G 0.059351 1.3727e-05
8:29302163 C A 0.246980 -9.6925e-06
8:29313504 C A 1.731829 1.4404e-05
8:29320181 G T 1.872435 1.0881e-05
8:29323625 C T 1.828795 1.3379e-05
8:29325741 C T 0.103766 -6.4659e-06
8:29327278 T C 0.077448 2.5548e-06
8:29334781 G T 0.533109 -2.4680e-05
8:29339985 G A 0.237824 6.2439e-06
8:29340948 T C 0.375184 -8.1089e-06
8:29351566 G C 0.297399 2.3393e-05
8:29352220 T C 0.569304 1.8615e-07
8:29353768 G A 0.299514 1.1755e-05
8:29354370 C T 0.039101 -2.6593e-05
8:29360305 C A 1.132902 -9.7344e-06
8:29362644 T C 0.054921 1.4884e-05
8:29366917 C A 0.701652 -6.7317e-06
8:29383660 T C 0.192073 -2.6152e-05
8:29384592 C T 0.038061 -1.1194e-05
8:29388239 C A 0.045870 -2.2105e-05
8:29389615 A C 0.604240 3.6622e-06
8:29392146 C T 0.172344 -5.5111e-06
8:29396698 C T 0.081171 8.4658e-06
8:29397405 G A 1.605709 -7.8132e-06
8:29401902 C T 0.078475 1.4752e-05
8:29407662 G A 0.703314 3.0478e-05
8:29408518 C T 0.031217 -4.0858e-06
8:29410072 G A 0.324547 -1.5485e-05
8:29411109 T G 0.214525 9.0157e-06
8:29412849 C T 1.437724 1.1789e-05
8:29413436 A G 0.523069 8.7207e-06
8:29418347 C T 0.085149 -1.9826e-05
8:29419713 A C 0.228529 -1.1851e-05
8:29422987 C T 1.463307 -7.0846e-07
8:29428875 T C 0.104062 4.5269e-06
8:29434404 A G 0.046693 -4.5442e-06
8:29435377 A G 0.065895 -1.2163e-05
8:29441006 A G 0.207882 6.3204e-06
8:29441907 A G 0.099652 -9.0795e-06
8:29447357 T C 1.671139 -3.6664e-06
8:29449945 G A 0.141433 1.6744e-05
8:29452817 T G 0.027634 -1.5747e-05
8:29455781 A G 0.142861 -4.4008e-05
8:29459037 C T 0.483115 1.8068e-05
8:29460731 A G 1.060537 -9.7919e-07
8:29461001 T C 0.048260 -1.2694e-05
8:29462661 T C 0.041216 -2.9988e-06
8:29464487 T A 0.135585 4.6064e-07
8:29470356 A G 0.030343 -1.6305e-05
8:29471733 A C 0.038000 -1.6127e-06
8:29474366 C T 0.055995 -2.4655e-06
8:29476634 G C 0.027698 -3.0322e-06
8:29479313 T C 0.049886 -6.0751e-06
8:29486719 C A 0.473340 -1.6623e-05
8:29487568 C T 0.241676 7.4128e-06
8:29493461 G C 0.054829 3.8903e-06
8:29495175 T C 0.132899 2.4620e-05
8:29501970 A G 0.060847 4.3194e-06
8:29512106 T C 0.032190 -6.7101e-06
8:29513926 A C 1.882985 -7.1737e-06
8:29513975 C A 0.022799 -1.9965e-05
8:29518996 T C 0.048978 3.0795e-06
8:29519861 T C 1.290644 -2.2228e-05
8:29519862 C T 0.046326 1.4262e-07
8:29532356 A G 0.944511 -4.3837e-05
8:29532787 T C 0.176315 7.5839e-06
8:29534269 T C 1.487473 -2.0200e-05
8:29535429 G A 1.973804 1.0439e-05
8:29539870 G T 1.788446 -7.0628e-06
8:29540768 C A 0.241918 1.3772e-05
8:29545470 T C 0.391088 -1.4963e-05
8:29546294 G T 0.039656 1.0133e-05
8:29548667 G T 0.924374 1.2259e-05
8:29550244 A T 0.060585 9.1261e-06
8:29551269 A G 0.032186 -3.3347e-06
8:29552892 A G 0.057324 -1.4335e-05
8:29554594 G A 0.389592 -1.0117e-05
8:29569473 G A 0.411749 -5.2997e-06
8:29579387 C T 0.812996 -6.6672e-06
8:29582090 T C 0.024278 6.6640e-06
8:29587347 A G 0.229736 1.6309e-05
8:29594532 C G 0.090547 -1.4358e-05
8:29594988 A G 0.025648 -1.1210e-06
8:29598009 G A 0.532548 -1.4087e-06
8:29598297 A G 0.247323 3.1427e-06
8:29598973 C A 0.033917 -1.9326e-06
8:29605088 C A 0.071634 8.4142e-07
8:29610045 A G 0.050130 -7.4097e-06
8:29616242 C T 0.215549 -5.3942e-06
8:29619096 T C 1.625370 -8.6163e-06
8:29624560 G A 0.022429 -5.7301e-06
8:29625440 G A 0.555732 -3.2858e-08
8:29625662 A G 0.030660 -3.4410e-06
8:29627628 A G 0.034311 7.4720e-08
8:29631546 A G 0.043800 -1.1762e-05
8:29631839 C T 0.345935 -3.7403e-05
8:29633846 C A 0.119021 2.4142e-06
8:29635209 T C 0.149742 1.3815e-05
8:29635910 A C 0.544781 5.0765e-06
8:29636195 A G 0.045425 6.4976e-06
8:29636480 T G 0.960786 -3.0445e-05
8:29637075 A G 0.127007 -1.9934e-05
8:29644976 G A 0.023109 -2.1161e-05
8:29647814 T C 0.032638 -8.8390e-06
8:29648966 G A 0.996893 1.0774e-05
8:29651779 A C 0.887989 -9.9398e-06
8:29663545 T C 0.094852 -1.4979e-05
8:29663675 T G 0.140096 9.6628e-06
8:29664401 T C 1.836819 -6.9900e-06
8:29665786 A G 0.920278 -1.7559e-06
8:29667704 T C 0.023867 4.3964e-06
8:29670112 T C 0.027838 1.1502e-05
8:29670568 A G 0.943373 -2.3596e-05
8:29671268 T G 0.266162 -2.2898e-05
8:29671418 A G 0.045231 -1.3007e-07
8:29675822 A G 0.715173 3.5834e-06
8:29681007 C T 0.073766 -1.4042e-05
8:29693561 T C 0.030357 1.1159e-05
8:29697204 A C 0.113109 1.0905e-06
8:29697805 T C 0.349577 1.8037e-05
8:29701233 G C 0.349774 -5.9941e-06
8:29702382 C T 0.035130 -2.8020e-06
8:29702442 G A 0.341754 -3.6847e-06
8:29703905 T C 0.024696 2.3994e-06
8:29714137 A G 0.052860 -1.8327e-05
8:29714974 A G 0.285724 3.6218e-05
8:29717375 G C 0.327481 -1.2013e-05
8:29722381 T C 0.039251 -3.7686e-06
8:29726906 C T 0.785617 -6.1638e-06
8:29737732 C T 0.057192 -3.1850e-05
8:29738400 C G 0.093475 5.7026e-06
8:29738956 C G 1.233541 1.4726e-05
8:29740955 G T 1.614018 -5.9710e-06
8:29743224 G A 0.080732 -1.8091e-05
8:29743305 T G 1.757270 3.4246e-05
8:29743361 C T 0.425770 1.0288e-05
8:29743994 C G 1.684483 1.7223e-06
8:29745363 C T 0.035865 1.6367e-05
8:29749136 A G 0.029334 8.4005e-06
8:29752101 C T 0.115978 4.2343e-06
8:29754459 T C 0.137788 -1.7901e-05
8:29754597 A G 1.522430 6.9340e-06
8:29763531 G A 1.953348 -6.4821e-06
8:29768952 A G 0.169403 -3.2038e-05
8:29777309 T C 0.051555 -1.5090e-05
8:29778174 A G 0.162824 6.7190e-06
8:29782071 G A 0.033628 -8.6043e-06
8:29787764 T C 0.043763 1.5617e-06
8:29789609 T C 0.071427 2.3504e-05
8:29790495 G T 0.052041 -2.1845e-05
8:29791935 T C 0.099727 -1.0930e-05
8:29806463 G A 0.324258 -3.2207e-05
8:29832859 G A 0.297855 -7.2914e-06
8:29840089 A G 0.158486 -3.1552e-06
8:29850729 G A 1.100111 -2.9964e-05
8:29850958 C G 1.954922 1.1611e-05
8:29851571 T C 0.087865 4.5581e-06
8:29852712 C T 0.705926 2.1031e-05
8:29858757 G A 0.029123 2.6420e-05
8:29863396 G A 0.215630 -1.7064e-05
8:29863404 C T 0.459982 2.7441e-05
8:29866059 A G 0.067738 -1.6370e-06
8:29866072 A G 0.273155 1.2648e-05
8:29866841 A G 0.128425 -7.8728e-06
8:29869365 A G 0.131777 -6.0133e-06
8:29872140 G A 0.793124 -9.8062e-06
8:29873603 G A 0.505707 -9.2912e-06
8:29876554 T C 0.286574 -1.5607e-06
8:29883905 C T 0.369636 -6.1293e-06
8:29884798 T C 0.494814 -1.6224e-05
8:29887151 C T 0.066181 -2.7574e-05
8:29890871 G A 0.417325 2.0832e-05
8:29893900 C T 0.092064 -6.5509e-06
8:29894450 C T 1.910258 6.1513e-06
8:29895765 A G 0.050300 -1.1969e-05
8:29896980 C A 0.068877 3.1597e-05
8:29908354 A C 0.032145 -1.3955e-05
8:29915974 T C 1.648591 -7.7905e-06
8:29916937 A G 0.063254 -1.6273e-05
8:29920247 C T 0.046700 -5.2004e-06
8:29922417 C T 0.053799 1.0449e-05
8:29954631 C T 0.050977 -1.1129e-05
8:29957151 C A 0.053651 7.1446e-06
8:29960434 G A 0.105017 1.3770e-06
8:29960607 C T 0.073535 2.0861e-06
8:29961951 T C 0.165806 3.1724e-05
8:29966671 G A 0.070407 2.9236e-05
8:29972353 A C 1.895639 1.0725e-05
8:29981249 A G 0.164075 2.4211e-05
8:29985474 C T 0.065175 -6.1715e-06
8:29986454 G A 1.743358 -1.8328e-05
8:29996256 C T 1.917082 -1.9648e-05
8:30004493 A G 1.845662 3.0696e-06
8:30011499 A G 0.093101 1.8162e-05
8:30013111 A G 0.052568 2.7542e-06
8:30018355 T C 0.027345 3.7486e-06
8:30024144 C G 0.084526 -1.2582e-05
8:30039023 G A 0.164426 9.4892e-06
8:30047004 G A 0.534659 1.3829e-05
8:30058471 T C 0.098428 -1.2429e-05
8:30074133 T C 0.061737 1.0033e-05
8:30079138 G A 0.059154 -3.5933e-05
8:30085593 A G 0.050141 5.2098e-06
8:30089070 T C 1.837961 -7.9204e-06
8:30110866 T C 1.611863 -2.0335e-06
8:30116504 C T 0.070220 -1.5989e-05
8:30120062 A G 0.044153 4.6239e-06
8:30127555 A C 0.091802 1.5731e-05
8:30128040 A G 0.125219 3.0916e-05
8:30130932 T C 0.247160 3.9862e-05
8:30131119 G A 0.062411 -7.8477e-06
8:30136827 A G 0.057498 5.1373e-06
8:30144700 T G 0.039492 9.4486e-06
8:30149396 C T 0.054129 -2.6587e-05
8:30157733 A G 0.159414 -2.2002e-05
8:30161365 A G 0.088494 4.4066e-06
8:30162683 T C 1.523260 1.1939e-05
8:30162834 G A 0.393628 1.3416e-06
8:30163085 A G 0.431165 -9.9994e-06
8:30164426 G A 0.087406 -1.4625e-05
8:30165011 C T 0.042430 -1.6536e-06
8:30169122 C T 0.734079 2.8833e-06
8:30171254 A G 0.428782 -1.9833e-05
8:30176519 A G 1.325734 -1.0873e-05
8:30177422 A G 0.206774 5.9100e-06
8:30179242 G C 1.373158 -1.1377e-05
8:30182929 G A 0.420738 -1.2946e-06
8:30183549 C T 0.264656 -2.3573e-05
8:30183753 G T 0.545638 -1.0249e-06
8:30189777 C T 0.102831 1.8159e-05
8:30208968 G A 0.745278 2.9119e-05
8:30210274 C T 1.321715 1.0287e-05
8:30213209 T C 0.210429 4.1537e-06
8:30214056 A C 0.099186 -9.4368e-06
8:30216603 T C 0.360755 8.8546e-06
8:30217218 G A 0.258696 -3.4869e-06
8:30225495 C T 0.026022 8.3003e-06
8:30231281 T C 0.102736 8.0837e-06
8:30234067 A G 0.022677 -1.3397e-05
8:30241618 T C 0.141783 8.3126e-06
8:30247184 A C 0.090483 4.2680e-05
8:30247993 C T 0.037231 5.9541e-06
8:30253034 T C 0.076163 1.7428e-05
8:30262786 C T 0.655649 1.9407e-05
8:30265541 G A 0.060116 2.3492e-06
8:30266161 A G 0.625404 1.8946e-05
8:30275699 T C 0.091972 -3.9946e-05
8:30280833 A G 1.484543 4.5153e-06
8:30294300 A G 0.067095 -1.2126e-06
8:30306775 T C 0.040815 1.7827e-05
8:30311321 T A 0.404841 -7.0965e-06
8:30314534 G A 1.466553 -4.0763e-06
8:30322711 T C 0.148644 -1.2242e-05
8:30327090 T C 0.049699 -2.1928e-07
8:30342504 A G 0.069258 1.8315e-06
8:30344278 A G 0.036721 3.8149e-06
8:30350230 C A 0.519381 7.8758e-06
8:30353412 A G 0.470637 1.0254e-05
8:30366502 G A 0.227183 1.1026e-05
8:30395392 A G 0.071913 -1.0871e-05
8:30410008 C T 0.030578 -7.0336e-06
8:30411131 T C 0.071121 -1.3748e-05
8:30413888 T C 0.146920 1.5169e-05
8:30428355 T C 0.038741 -7.5496e-07
8:30429227 T G 0.136081 -5.2579e-06
8:30433164 C G 0.056434 -1.7547e-05
8:30438443 A G 0.259131 1.4419e-05
8:30462417 C T 0.030639 4.1690e-06
8:30465256 C A 0.473918 1.8782e-05
8:30483556 G A 0.047451 -6.2540e-06
8:30484054 C T 0.847032 -6.3553e-06
8:30487831 T C 0.034665 -1.2018e-05
8:30494772 C T 0.064716 -8.2657e-06
8:30498859 C T 1.562902 -1.5920e-07
8:30509537 T C 0.032067 2.4594e-05
8:30513682 C A 0.034515 -6.4395e-06
8:30530851 A C 0.149874 -8.3351e-06
8:30534563 G A 0.865020 1.3166e-05
8:30534633 A G 0.428510 6.4697e-06
8:30539623 G T 1.557316 2.4786e-05
8:30544723 C T 0.023289 4.7199e-06
8:30556393 T C 0.022639 -5.6632e-06
8:30565894 A G 0.077509 -1.5190e-05
8:30565945 T C 1.262745 1.9341e-05
8:30575838 C T 0.244090 -1.5376e-05
8:30577196 T C 1.889584 2.8222e-05
8:30594942 G A 0.346082 -3.4355e-05
8:30631471 T C 0.050314 1.1448e-05
8:30636625 A G 0.292711 -2.2107e-05
8:30640659 T C 0.174778 1.1624e-05
8:30647243 C A 0.156939 4.6009e-06
8:30665968 T C 0.493042 -1.1845e-05
8:30668725 C T 0.200148 7.6588e-06
8:30686614 G C 0.077948 1.4532e-05
8:30687895 T C 0.102851 -2.9956e-06
8:30689558 T G 0.230831 2.6049e-05
8:30700565 T C 0.053486 1.4067e-05
8:30700598 C T 0.191566 6.4688e-06
8:30701995 C A 0.183356 8.4972e-06
8:30702602 C T 0.247684 -1.6225e-05
8:30702785 C T 0.102780 -3.8460e-06
8:30713057 C T 0.253957 -1.6580e-05
8:30719303 T C 0.357369 -1.6145e-05
8:30721737 G A 0.143969 -1.5015e-05
8:30726911 T C 1.284956 9.5038e-06
8:30729639 A C 0.070200 1.7301e-05
8:30743561 C A 0.164436 -5.7550e-06
8:30764154 A G 0.079943 1.2229e-05
8:30767835 C T 0.144373 -1.6035e-05
8:30771170 A G 0.023517 -4.4546e-06
8:30772163 C T 0.051810 -1.0725e-05
8:30775804 G A 0.107645 -3.8503e-06
8:30782297 G A 0.033665 -2.3256e-06
8:30786324 A G 0.083581 -1.7049e-05
8:30787432 C T 0.546314 -9.0149e-06
8:30795118 C G 0.074062 -2.3443e-05
8:30797840 G A 0.407425 -5.8219e-07
8:30802695 C A 0.294561 -2.4515e-07
8:30811845 C T 0.459452 -5.8170e-06
8:30818535 A G 0.101192 -8.5048e-06
8:30820269 G A 0.035746 8.5994e-07
8:30820798 C G 0.035011 4.8839e-07
8:30822094 A G 1.123016 -3.4244e-05
8:30825652 A C 0.065739 -4.4080e-06
8:30828160 A G 0.023816 1.1696e-05
8:30833659 C T 0.163001 6.1647e-06
8:30833822 T G 0.216049 -1.3621e-05
8:30841469 A C 0.064539 -8.3805e-08
8:30847760 T C 1.212863 -2.9391e-05
8:30861607 C T 0.956713 -2.5590e-05
8:30869315 C T 1.011685 -5.6294e-05
8:30870317 A G 1.928791 -4.7088e-06
8:30887962 A G 0.093485 -1.2972e-05
8:30891353 A G 0.074939 2.8803e-06
8:30898532 C T 0.184940 4.1993e-06
8:30904936 G A 1.616000 -2.0769e-05
8:30907950 T C 0.092285 -1.2701e-05
8:30921935 A G 0.124393 7.0288e-05
8:30936356 T G 1.413544 -2.1120e-05
8:30938704 A G 0.149643 -2.3108e-06
8:30957126 G T 0.102681 6.4186e-06
8:30958561 T C 0.071811 6.1944e-06
8:30961683 A G 0.058627 -5.9615e-06
8:30962693 C A 0.734256 3.0359e-06
8:30965963 T C 1.645922 -2.4550e-05
8:30971534 G A 0.086600 1.6453e-05
8:30973957 T G 0.935896 -2.3315e-05
8:30981343 G A 0.041512 4.5318e-06
8:30984461 G A 0.048685 3.7755e-07
8:30999280 T G 0.913645 -1.8877e-05
8:30999428 C T 0.132382 3.0400e-06
8:31014835 A G 0.041723 -2.0047e-05
8:31016282 G A 1.220224 5.5464e-06
8:31023686 A G 0.374045 1.5113e-05
8:31024638 T C 0.580567 -3.0057e-05
8:31024654 C T 0.508800 -1.2013e-06
8:31026051 A G 1.871252 -7.8754e-05
8:31030275 C A 0.270452 2.1046e-05
8:31034275 T C 0.092173 9.2691e-06
8:31034654 C T 0.070723 1.4597e-05
8:31038312 T G 1.064824 5.5356e-06
8:31047997 T C 1.773456 -1.6643e-05
8:31054084 G C 0.058076 -7.8029e-06
8:31056172 G C 0.051864 -8.2214e-08
8:31058898 A G 0.028973 -1.5539e-05
8:31062127 C T 0.520625 1.0812e-05
8:31064309 A G 0.117029 -1.6616e-05
8:31066640 G T 0.161648 5.8062e-05
8:31070598 C A 0.405640 1.9830e-05
8:31072165 C A 1.061642 1.9571e-05
8:31079161 C A 0.488045 1.8702e-06
8:31080602 G T 0.060184 2.2947e-06
8:31086662 C G 0.111739 2.8648e-05
8:31107532 T C 1.337300 -1.4466e-05
8:31108804 A G 0.081609 -5.6836e-06
8:31115763 G A 0.241204 2.2557e-05
8:31121769 T C 0.512394 6.3001e-06
8:31123341 T C 0.372505 -1.9982e-05
8:31129444 C T 0.166428 2.1724e-05
8:31131426 A G 0.077411 -3.3546e-06
8:31133658 T C 1.099676 1.6719e-05
8:31133772 T C 0.039676 -3.8127e-06
8:31133902 T C 0.048556 5.8472e-06
8:31134781 T G 1.248915 5.4813e-05
8:31151130 G A 1.296794 5.0090e-05
8:31154435 C T 1.124675 3.3111e-05
8:31157514 T G 0.078397 1.5456e-05
8:31159012 A G 1.061445 3.5535e-05
8:31165272 G A 0.082901 -2.1785e-05
8:31166794 T C 0.035923 3.2994e-05
8:31175781 A G 1.932180 -1.5914e-06
8:31176025 G A 0.067068 8.3543e-06
8:31176113 G A 0.027188 -1.9196e-05
8:31177175 C T 1.029735 1.4034e-05
8:31188813 T C 0.058038 -6.4866e-06
8:31196996 A G 0.068578 -2.1741e-06
8:31198967 T G 1.952640 -1.4858e-05
8:31204210 A G 0.046268 2.2402e-05
8:31210708 T C 0.082459 1.1069e-05
8:31216015 T C 0.029313 -2.1864e-05
8:31218482 A G 0.611560 1.2447e-05
8:31223226 T C 0.079233 3.0942e-06
8:31229451 G C 0.043222 1.3566e-05
8:31234108 T C 0.062608 -3.8659e-05
8:31238992 C T 0.404117 1.8007e-05
8:31244162 G A 0.078339 2.0384e-05
8:31245118 A G 0.327315 1.9103e-05
8:31257226 T C 0.680505 -6.3306e-06
8:31258061 A G 0.046329 -2.6375e-05
8:31259582 T C 1.696858 -2.7862e-05
8:31260005 G A 0.065246 -1.8377e-05
8:31267653 A C 0.191155 1.4506e-05
8:31272592 A G 1.332584 -7.8559e-06
8:31273853 C T 0.552206 -9.0433e-06
8:31275861 A G 0.063396 -6.3221e-06
8:31278876 C T 0.790931 2.1452e-06
8:31279189 G A 1.922586 1.6959e-05
8:31280580 C T 0.069516 8.3326e-06
8:31288696 T C 0.042515 -2.9499e-05
8:31295275 G A 0.045065 1.1974e-05
8:31311111 T C 0.038064 1.8897e-05
8:31314521 T G 0.101233 -1.1044e-05
8:31315317 C T 0.389246 2.8658e-06
8:31317198 A G 0.029327 -2.9332e-06
8:31333448 C T 0.040560 -1.1672e-05
8:31333916 C T 0.254722 3.4315e-06
8:31334564 T C 0.297253 -9.3710e-06
8:31340938 G A 0.076785 3.2335e-06
8:31341152 T C 0.182213 -3.1706e-05
8:31361168 A G 0.021456 1.4366e-05
8:31362197 C T 0.996291 -7.5965e-06
8:31362526 G T 0.044935 -5.9272e-06
8:31392768 C A 0.099380 9.4980e-06
8:31392947 T C 0.100366 -1.0710e-06
8:31394229 A G 1.076085 -2.0419e-05
8:31396797 T C 0.188384 3.0534e-05
8:31400135 T G 0.053268 1.4014e-05
8:31400219 A G 0.718505 -8.0886e-06
8:31403217 T C 1.328742 5.4383e-06
8:31419297 C G 0.034131 1.7711e-05
8:31439800 T G 0.076132 1.0626e-05
8:31442056 A G 1.006521 -1.2131e-05
8:31442158 C T 0.288512 -8.7329e-06
8:31445603 A C 0.029963 -3.2784e-06
8:31446565 A G 0.230984 -1.5105e-05
8:31453914 A C 1.320494 2.5822e-05
8:31454479 A G 0.063176 -3.8629e-06
8:31455615 C A 0.157089 -1.2034e-05
8:31473675 C T 0.096188 5.2487e-06
8:31473740 A G 0.222331 -3.7892e-06
8:31480654 T C 0.035661 -7.5129e-06
8:31491146 T C 1.894925 1.6793e-05
8:31495374 A G 0.450109 -1.9268e-05
8:31495581 T C 0.806710 5.1431e-06
8:31496014 A G 0.080158 3.2274e-05
8:31502726 T G 0.523158 2.9542e-05
8:31507815 T C 0.033189 4.1384e-06
8:31510623 A G 0.063240 7.5871e-06
8:31516716 A G 0.061159 -1.1942e-05
8:31518692 G T 0.130791 -1.9340e-05
8:31528260 C A 0.023187 8.5109e-06
8:31534499 T C 0.065926 1.1664e-05
8:31545078 T C 0.067769 2.8814e-07
8:31557888 G T 0.503813 2.1306e-05
8:31559124 T C 0.038520 6.8284e-06
8:31559891 C A 0.269099 -3.7729e-06
8:31575139 G T 0.044150 1.1638e-05
8:31588630 A G 0.096045 -4.9406e-06
8:31590912 G C 0.030989 -1.4131e-06
8:31612816 G A 0.508705 2.0486e-05
8:31617362 C T 0.059980 9.9340e-07
8:31633447 T G 0.482975 -1.8060e-05
8:31635834 C G 0.497921 2.3270e-05
8:31639292 G A 0.036830 -1.3604e-05
8:31651880 A G 0.105806 4.4078e-07
8:31655184 A G 0.499012 3.1074e-05
8:31657854 T C 0.356369 -2.3070e-05
8:31664435 C T 0.110647 3.5479e-05
8:31668404 G A 0.211071 -2.5972e-05
8:31695843 G C 0.051171 5.1522e-06
8:31705780 G A 0.023211 -5.2592e-06
8:31716962 T C 1.257108 4.8111e-06
8:31736024 G A 0.700598 1.0189e-05
8:31747717 A C 0.138104 2.8074e-05
8:31747991 A C 0.030785 8.8982e-06
8:31749779 C T 0.041121 -1.2056e-05
8:31750161 G T 0.905074 1.4472e-05
8:31755889 A G 1.256190 3.2679e-06
8:31758757 G A 0.197309 1.2246e-05
8:31761529 G C 0.150051 4.6007e-05
8:31788334 C T 1.805200 -1.5478e-07
8:31794740 A G 0.058599 -2.4793e-05
8:31814160 A G 0.021885 -1.8321e-05
8:31815427 G A 0.274369 8.3856e-05
8:31824555 C T 0.870314 -2.3083e-05
8:31830076 T C 0.031992 -5.1274e-06
8:31834535 C T 1.638609 -1.3417e-05
8:31848989 T C 0.115325 -2.5692e-05
8:31849457 C T 0.032856 -1.0855e-05
8:31851770 G A 0.112663 -1.9459e-05
8:31859236 C T 0.204880 1.3077e-05
8:31865194 T C 0.022694 1.0195e-05
8:31866712 A G 0.050851 -3.7507e-05
8:31880140 C A 0.039846 -2.5454e-05
8:31896831 G T 1.953273 3.4598e-05
8:31898849 G A 1.402661 1.5788e-05
8:31904954 G A 0.049692 -1.2772e-05
8:31908469 C T 0.036259 -6.2353e-06
8:31921896 A G 0.059847 -1.6896e-05
8:31928961 C T 0.034209 -1.1440e-05
8:31932616 A G 0.065974 -1.1928e-05
8:31947675 C T 1.398860 1.2211e-05
8:31948145 G A 0.090102 -1.1380e-05
8:31950827 A G 0.024673 2.3194e-05
8:31959345 T C 1.885018 2.5312e-06
8:31963560 G A 0.095365 3.3880e-06
8:31966441 T G 0.035518 -1.2340e-05
8:31967133 A G 0.047383 2.3652e-05
8:31967649 C T 1.260270 -2.1165e-06
8:31968260 A G 1.399812 -9.6017e-07
8:31982192 T C 0.020617 -8.0522e-06
8:31988225 A G 0.100155 -2.4580e-05
8:31993804 T G 0.051939 -1.3926e-06
8:31995281 C T 0.054421 -5.3279e-06
8:31996755 G A 0.133266 2.4762e-05
8:32001009 G A 0.251631 -6.5796e-06
8:32010940 T G 0.051745 6.2751e-06
8:32012591 T C 0.044684 2.0218e-05
8:32020544 A C 0.028304 8.4267e-06
8:32022498 T G 0.035351 -4.0196e-06
8:32026903 A G 0.024849 6.6471e-07
8:32027816 G A 1.124532 6.9873e-06
8:32047979 A G 0.027556 1.2738e-05
8:32050469 T C 0.125039 -1.6097e-05
8:32052044 G A 0.253515 1.7565e-05
8:32054018 G A 0.068228 -2.0988e-05
8:32058188 C T 0.116107 -2.8625e-06
8:32063070 T G 1.539616 -7.2050e-06
8:32063860 G A 0.236515 -1.7270e-05
8:32066467 G T 0.155749 -1.6640e-05
8:32068016 T C 0.116084 -4.4055e-06
8:32068317 T G 0.088225 -1.8018e-06
8:32077394 C T 0.050688 -2.6218e-05
8:32087606 C T 1.773983 1.8882e-06
8:32090315 G A 1.342430 2.2501e-05
8:32092536 A G 0.226047 1.0769e-05
8:32095180 A G 1.342862 2.0222e-05
8:32099102 T C 0.968069 5.3035e-06
8:32101176 G C 0.064083 -1.6894e-05
8:32103241 G T 1.300266 1.6420e-05
8:32115158 C T 0.144673 -2.0811e-05
8:32118296 T G 0.226833 1.4985e-05
8:32119175 T C 1.200705 2.7792e-05
8:32120353 C A 0.588870 -1.7908e-05
8:32122294 C G 0.032077 1.4447e-07
8:32125314 A G 1.896571 -1.5922e-06
8:32125346 A G 0.155083 1.3035e-05
8:32127540 G C 0.409563 -4.2430e-05
8:32131798 T C 0.455750 1.9683e-05
8:32137848 C A 0.032489 -3.0703e-06
8:32142930 C T 0.020657 3.3526e-05
8:32143462 A G 1.284062 -2.3453e-05
8:32148607 A G 0.135792 1.3483e-05
8:32148822 G A 0.029840 9.2027e-06
8:32149956 A C 0.317142 -3.4579e-05
8:32150982 T C 0.291168 -4.0267e-05
8:32152304 T C 0.255418 -3.9625e-05
8:32169540 C T 0.771161 2.9125e-05
8:32170223 C T 1.606440 2.1603e-05
8:32172010 G A 0.661218 1.4249e-05
8:32177531 G A 1.331054 6.6974e-07
8:32187956 C T 0.114934 6.8816e-06
8:32191452 T C 0.267386 1.0941e-05
8:32191896 T C 0.036783 1.0162e-06
8:32201394 A G 0.196690 1.2851e-05
8:32203949 A G 0.095654 -1.0415e-05
8:32205350 A G 0.153142 -1.2494e-05
8:32205624 T C 1.224919 4.8043e-05
8:32211161 A G 0.066769 -2.6052e-06
8:32214317 G A 0.225112 1.3339e-05
8:32237748 G A 0.053846 -2.0380e-05
8:32245696 C A 0.750742 -4.2735e-07
8:32246222 T G 0.025968 -3.5357e-06
8:32247220 G A 0.897152 -1.7571e-05
8:32253814 A G 0.059215 3.7163e-06
8:32273529 A G 0.592286 -5.8474e-06
8:32275265 C T 0.560600 7.0356e-06
8:32278686 C A 0.174214 -1.3185e-05
8:32283349 A G 0.041624 -1.0920e-05
8:32311309 G A 0.037463 -8.8990e-06
8:32313905 A G 0.643488 3.0647e-05
8:32317297 T C 0.054285 2.6880e-05
8:32331237 C T 0.045605 7.0889e-06
8:32332633 T C 1.255769 2.4379e-05
8:32337796 C T 0.048454 4.1659e-06
8:32348088 A G 0.404008 2.8391e-06
8:32360276 T C 1.086617 3.1070e-05
8:32364970 T C 0.219224 -3.4374e-05
8:32378493 A G 0.038153 -9.1365e-06
8:32383019 C A 0.171436 -1.6157e-05
8:32386784 C A 0.043657 7.4589e-06
8:32394977 T C 0.034056 -1.5323e-06
8:32408820 G A 0.911377 1.6969e-05
8:32411216 T C 0.043467 4.4653e-07
8:32412359 G A 1.557625 -1.0662e-05
8:32420989 T G 0.501804 -4.4930e-06
8:32425102 G A 0.173207 7.6066e-06
8:32432369 C G 1.095559 -1.7512e-05
8:32437118 C T 0.525028 1.5447e-05
8:32438065 T C 0.325190 -5.2922e-05
8:32446232 C A 0.047268 4.1245e-06
8:32451709 G C 0.026066 6.6926e-06
8:32453358 A G 0.816546 9.9343e-06
8:32456182 A G 0.195004 -9.2217e-06
8:32458978 G A 0.956373 -1.3277e-05
8:32466409 T C 1.003774 -5.0540e-05
8:32486837 T C 0.041073 4.1573e-07
8:32486937 T C 0.025968 1.1159e-05
8:32486939 G A 0.030211 7.2005e-06
8:32493492 A G 0.034454 -2.5111e-05
8:32501987 T C 0.738285 -3.2023e-05
8:32505633 C G 0.023051 6.9210e-06
8:32507623 T C 0.039809 7.9247e-06
8:32509782 T C 0.163793 1.8871e-05
8:32512699 C T 0.028079 1.1512e-05
8:32512823 A G 1.862674 4.2596e-06
8:32516647 G A 0.099771 -8.9271e-06
8:32525918 C T 0.104667 -2.2313e-06
8:32538215 A C 0.260780 1.6283e-05
8:32538793 C A 1.971999 -4.6748e-06
8:32540036 C T 0.175342 -5.7257e-05
8:32545916 A G 1.194793 -2.1614e-05
8:32558636 T C 0.040587 -1.5071e-06
8:32564241 A C 0.072804 -2.0113e-05
8:32573039 A C 0.713405 -3.4447e-05
8:32579109 G A 0.426399 -5.5191e-05
8:32579646 C T 0.171973 -3.3325e-06
8:32582251 C T 0.030292 9.0991e-06
8:32589555 A C 0.201100 1.9402e-05
8:32591639 A G 0.066565 2.7397e-06
8:32596998 G T 0.306076 3.4908e-05
8:32602392 G T 0.595241 1.3009e-05
8:32603693 G A 0.192457 1.9734e-05
8:32611970 T G 0.097041 3.8766e-06
8:32612884 C A 0.030384 1.0447e-05
8:32613983 C T 0.356281 3.8826e-07
8:32615098 T C 0.538236 1.3706e-05
8:32617713 T C 0.079178 2.8848e-05
8:32620467 G A 0.402277 2.8440e-05
8:32621630 T C 0.045129 -1.2344e-06
8:32623361 C T 0.021609 -9.9961e-06
8:32631178 G A 1.793539 -2.0395e-05
8:32631253 C G 0.068112 5.9980e-06
8:32654137 A G 1.792771 -2.2447e-05
8:32655102 T C 0.026087 2.0865e-06
8:32671966 A G 0.089307 9.9778e-06
8:32695058 A G 0.039489 2.2473e-06
8:32702903 T G 0.285269 4.3570e-06
8:32713997 C T 0.068962 -5.3101e-06
8:32717709 T C 0.041406 -6.1333e-06
8:32732337 G A 0.100662 -1.3161e-05
8:32733571 A C 0.066674 -1.6332e-05
8:32748779 C T 1.146529 -1.0511e-05
8:32757540 G C 0.022758 -1.3771e-05
8:32772068 A G 0.107472 -6.9341e-06
8:32777267 C T 0.032985 2.4406e-05
8:32783363 A C 0.023496 2.1905e-06
8:32820097 C T 0.097752 -2.1559e-05
8:32822039 C T 0.123546 -1.0778e-05
8:32826953 A G 0.040536 3.3018e-05
8:32836413 A G 0.053615 -8.2119e-07
8:32842853 T G 0.785787 1.0414e-05
8:32859427 T C 0.065287 1.5106e-06
8:32859636 T C 0.109280 1.2171e-05
8:32863768 G T 0.327648 1.0327e-05
8:32872476 G T 0.036490 8.8084e-06
8:32879424 T C 0.671547 1.1723e-05
8:32906027 T A 0.115676 5.2303e-06
8:32908691 C T 0.304828 -3.9882e-06
8:32919586 T G 0.053938 1.5052e-06
8:32926654 A G 0.262171 1.3088e-05
8:32943159 T C 0.388202 -3.8059e-06
8:32945504 A G 0.267206 -3.0973e-06
8:32952403 A G 0.160645 -1.7373e-05
8:32959945 C T 0.886432 1.1609e-05
8:32964195 G A 0.056729 -1.9873e-05
8:32975062 C G 0.253946 -1.0667e-05
8:32979314 G A 0.929539 7.7204e-06
8:32997156 G A 1.018145 -7.0454e-06
8:33007441 G A 0.130465 1.1516e-05
8:33010662 A G 0.403097 -7.8188e-06
8:33020815 T C 0.039411 2.8999e-05
8:33020865 T C 0.048114 5.2687e-06
8:33028475 G A 0.480130 -6.0285e-06
8:33049378 G A 0.768710 3.4773e-05
8:33058411 G A 0.026434 -1.9689e-05
8:33059757 C T 0.780273 2.5629e-05
8:33068332 C T 0.522070 -1.0332e-05
8:33070419 A G 0.036959 -3.4563e-06
8:33072190 A G 0.165432 -9.4922e-07
8:33087178 C T 0.113823 -2.7062e-06
8:33092928 A G 0.524093 -1.5886e-05
8:33092965 A G 0.055832 1.9314e-05
8:33097760 G A 0.027117 3.5085e-05
8:33099421 T C 0.035600 5.4919e-07
8:33131062 A G 0.528397 -6.0619e-06
8:33136039 G A 0.525980 -2.2310e-05
8:33152175 A C 0.062006 -2.6671e-05
8:33153586 T C 0.111497 2.8121e-06
8:33156538 C T 0.697259 -1.0028e-05
8:33172592 C T 0.585973 -1.3436e-05
8:33173269 C A 0.131250 1.0674e-05
8:33178172 T C 0.028766 8.7280e-06
8:33178687 T C 0.075360 -4.1898e-06
8:33184848 C T 0.446995 -1.3161e-05
8:33190892 C G 0.045755 4.5474e-05
8:33200294 T C 0.036031 1.2557e-05
8:33201118 T C 0.026627 1.7061e-05
8:33203726 C T 0.255786 5.1111e-05
8:33206723 T C 0.071349 2.9824e-06
8:33211821 T C 0.425862 7.9006e-06
8:33243976 T C 0.053418 2.4331e-06
8:33248923 T C 0.400696 1.0050e-05
8:33258365 G A 0.504330 1.2977e-06
8:33269745 T C 0.610646 6.4513e-06
8:33270850 A G 0.367616 7.8974e-06
8:33276607 A G 1.465701 8.3363e-06
8:33282335 A G 0.070444 1.9676e-05
8:33289267 A G 0.091605 -6.8547e-06
8:33290249 C G 0.429251 4.5285e-06
8:33292416 A G 0.084445 -1.9995e-05
8:33294744 T C 1.206981 2.1714e-06
8:33297428 T C 1.891182 -7.4879e-06
8:33307340 A G 1.210221 -6.3421e-06
8:33313329 A G 1.303574 -8.7572e-06
8:33318656 A G 0.053075 -1.6085e-05
8:33342107 C T 0.066599 6.5139e-07
8:33346423 C A 0.040587 8.0176e-06
8:33356074 G A 1.250203 -1.4503e-05
8:33356323 A G 0.038687 -8.1101e-07
8:33369944 C T 1.238742 -3.7426e-06
8:33369994 G A 1.290314 -1.0678e-05
8:33370261 A G 0.840127 -4.9985e-06
8:33371082 G A 0.270813 -2.1853e-06
8:33374265 A G 0.077982 6.4827e-06
8:33386408 G A 0.048553 -2.8922e-05
8:33393050 C T 1.226109 -1.1242e-05
8:33397032 G A 1.146325 -4.9865e-06
8:33400441 A G 0.055404 -8.0457e-07
8:33412036 T C 0.070669 1.1640e-05
8:33412681 A G 0.051793 6.7167e-06
8:33416003 C T 0.067034 5.8034e-06
8:33421255 A C 1.145234 -8.5331e-06
8:33425679 C G 0.030721 2.1678e-05
8:33427447 G A 0.048172 2.1459e-05
8:33456819 G A 0.149337 -3.3400e-06
8:33457369 A G 0.736439 2.4144e-05
8:33458027 T C 0.181999 -4.0842e-05
8:33474456 T C 0.034773 -1.9003e-06
8:33474531 T C 0.027341 5.0358e-05
8:33482411 C T 0.889336 8.2770e-06
8:33494448 G T 0.053680 -1.2335e-05
8:33495305 T G 0.053027 -3.4681e-05
8:33498109 C T 0.051874 -5.5646e-06
8:33506832 G A 0.021157 -3.1286e-06
8:33514145 G A 0.777798 1.7442e-05
8:33524200 G T 0.091061 -2.3916e-05
8:33535465 A C 0.073708 1.9775e-06
8:33546113 G A 0.097935 -7.3368e-06
8:33551744 T C 0.196663 4.9287e-06
8:33562315 G A 0.040750 -2.9715e-06
8:33564861 C A 0.807546 5.3275e-06
8:33564880 G A 1.972927 -6.1100e-06
8:33565378 A G 0.153726 5.7351e-05
8:33570254 T C 0.101298 -4.2247e-06
8:33571642 G A 0.094603 -6.2152e-06
8:33595740 C T 0.199332 -1.9711e-05
8:33620461 C A 0.057549 -2.2505e-05
8:33628652 T G 0.911084 -2.2109e-06
8:33643280 T C 0.057311 -1.3966e-05
8:33644118 A G 0.153856 5.0247e-05
8:33657521 A G 0.036504 3.9297e-06
8:33660006 G A 0.082351 2.2014e-06
8:33660787 T C 0.026063 2.1868e-06
8:33665680 G A 0.167142 5.3602e-05
8:33672566 G A 0.053455 -3.0304e-06
8:33697255 C A 0.784308 -3.3035e-05
8:33702768 C T 0.202109 2.0799e-05
8:33706604 G A 0.028875 1.5709e-06
8:33719871 T C 0.083785 -8.3643e-06
8:33727631 A G 0.088878 2.6364e-05
8:33739248 T C 0.037187 -3.4548e-06
8:33746481 T C 0.051684 -1.5306e-05
8:33764921 G T 0.170613 1.4962e-05
8:33765126 C A 0.951213 -1.8157e-05
8:33770070 T C 1.043929 -5.9211e-06
8:33771998 G A 0.043555 3.8438e-05
8:33777718 A G 0.098323 -7.1401e-06
8:33780272 C T 0.163453 8.6179e-06
8:33787332 A G 0.211398 1.8548e-05
8:33791598 C T 1.205482 3.6689e-06
8:33797248 C G 0.955473 3.1528e-05
8:33801537 A C 0.224412 -2.4988e-05
8:33803139 A T 0.023187 1.4528e-06
8:33803654 T C 0.031289 -8.0676e-06
8:33829693 A G 0.087032 -2.1864e-05
8:33838587 C T 0.089738 2.4366e-05
8:33844628 A G 1.557377 -2.9359e-05
8:33845100 G A 0.042450 1.6879e-05
8:33845519 A G 0.198050 6.6256e-06
8:33847321 C T 0.038506 1.6303e-05
8:33853491 A G 0.149361 1.7636e-05
8:33856675 T C 0.051174 -1.7924e-05
8:33880075 T G 1.904961 -1.3947e-05
8:33881713 T C 0.053357 -1.0799e-05
8:33885221 T C 0.061765 1.1014e-06
8:33898651 G A 0.058453 -8.6470e-06
8:33902234 A G 0.048216 2.8677e-05
8:33903662 A C 0.093179 1.5272e-05
8:33919222 A T 0.022588 -1.3326e-05
8:33922665 A G 0.149269 1.9963e-05
8:33933212 C T 0.074507 -8.5757e-06
8:33933868 A G 0.042103 -1.7294e-05
8:33957732 C T 0.198420 5.2623e-06
8:33958803 C T 0.052864 -1.6533e-05
8:33959906 C T 0.437091 2.9640e-05
8:33964790 A G 0.090952 2.3201e-05
8:33982252 G T 0.144669 1.6120e-05
8:33988130 C T 0.321559 2.2787e-06
8:33990918 C T 0.025012 -1.2097e-07
8:34002718 A G 0.127986 -3.5830e-06
8:34004341 T C 0.031846 2.5354e-05
8:34009518 T C 0.159112 -3.0607e-06
8:34012027 C A 0.326805 1.0825e-05
8:34016359 A G 0.070964 1.8603e-05
8:34020649 G A 0.097935 4.0763e-05
8:34043510 T C 0.058450 -3.8526e-05
8:34051229 A G 0.278741 2.7861e-06
8:34080470 C T 0.027199 -2.9539e-05
8:34089490 G T 0.886099 6.3788e-06
8:34094685 G T 1.146022 1.1871e-05
8:34102353 A C 1.205812 -1.0071e-05
8:34102619 C T 0.378985 2.0490e-06
8:34119062 A C 1.824569 -7.6440e-06
8:34119148 A G 0.063417 -2.1336e-05
8:34120699 A G 0.168063 1.4409e-06
8:34123534 T C 0.059976 3.1805e-05
8:34126948 T C 0.098472 -7.6232e-07
8:34130446 T G 0.052762 2.4326e-05
8:34135098 A G 0.282916 -3.7100e-06
8:34137983 C G 0.053095 -4.0508e-05
8:34143860 G T 0.107050 -4.3746e-06
8:34147715 T C 0.026270 -1.9822e-05
8:34176474 A G 0.180231 4.9018e-06
8:34177042 A G 0.297427 1.3031e-05
8:34178686 A G 0.057250 2.3969e-05
8:34179752 C T 0.315837 -4.4500e-06
8:34196614 G A 0.022177 -4.8162e-07
8:34208203 G A 0.038605 -1.8007e-05
8:34228384 C A 0.044691 6.1594e-06
8:34230938 G A 0.068129 3.0126e-05
8:34233291 G A 0.058300 1.1490e-06
8:34236992 T C 1.877440 1.0268e-05
8:34256139 T C 0.281808 2.5635e-06
8:34263415 C G 0.094991 -1.6282e-05
8:34271518 T C 0.025988 -2.2379e-05
8:34281297 C T 1.623813 -1.8783e-06
8:34289135 T C 0.712283 1.7773e-05
8:34314501 G A 0.034600 2.4566e-05
8:34325604 G T 0.526942 1.6266e-05
8:34326694 C T 0.054166 2.1760e-05
8:34330951 T C 0.073402 -1.7346e-05
8:34344293 T C 0.123767 -2.6347e-05
8:34344519 T C 0.044969 9.9970e-06
8:34346952 A G 0.048974 -2.5364e-05
8:34363539 G A 0.034950 -4.5882e-07
8:34363764 A G 0.066807 2.1146e-05
8:34375281 A G 0.024054 -2.4225e-06
8:34377422 T C 0.154366 -1.1957e-05
8:34390532 A G 0.128116 2.2496e-05
8:34392326 T C 0.027209 -1.3206e-06
8:34404076 A G 0.036324 -3.9756e-06
8:34405897 T C 0.530848 -1.3334e-06
8:34415528 G A 0.283637 4.7655e-06
8:34415598 G C 0.045377 9.8411e-06
8:34419575 A C 0.450255 -3.4604e-06
8:34420916 T C 0.379328 3.4025e-05
8:34437295 C T 0.533340 1.6647e-05
8:34441387 G T 0.056947 1.2054e-05
8:34460101 C A 0.020868 -1.3424e-05
8:34460828 A C 0.152305 -1.0867e-05
8:34468683 A G 0.831573 -1.1141e-05
8:34470686 T G 0.022758 6.3415e-06
8:34488103 C T 0.068381 -2.7583e-05
8:34490599 T C 0.302186 -1.4698e-05
8:34496458 C A 0.054261 2.6559e-05
8:34499676 G A 0.055036 1.7558e-05
8:34509409 T G 0.075932 -9.2677e-06
8:34512513 C G 0.296692 5.1883e-06
8:34522084 T C 0.022412 1.4602e-06
8:34524003 G A 0.256323 -2.9115e-06
8:34524109 A G 0.408890 -5.8975e-06
8:34524479 C T 0.710645 -2.2251e-05
8:34533476 T G 0.035668 -5.7315e-06
8:34544891 C T 0.032642 1.0700e-05
8:34550799 T C 0.897519 -2.7569e-05
8:34561431 C T 0.025478 -1.4445e-05
8:34561704 A G 0.158388 1.1387e-05
8:34567487 A G 0.113615 -9.1307e-06
8:34569799 A G 0.081031 1.3644e-05
8:34571911 A G 0.081140 -4.7037e-06
8:34594021 C T 0.030003 7.7952e-06
8:34607800 T C 0.062621 1.2481e-05
8:34619811 A G 0.032679 -2.9913e-05
8:34647852 G A 0.051157 4.3428e-06
8:34649319 G A 0.096834 -1.0017e-05
8:34654218 G T 0.288927 -1.4009e-06
8:34678632 C G 0.103766 1.1242e-05
8:34684669 T C 0.025992 -1.2588e-06
8:34692607 G A 0.020508 1.8174e-05
8:34693108 G T 0.069819 5.7076e-06
8:34699411 A G 0.070652 1.6244e-05
8:34706724 C T 0.033366 -9.3720e-06
8:34710118 C T 0.203507 -2.2061e-06
8:34715767 A G 0.021123 -1.4142e-05
8:34715857 G T 0.029881 1.5782e-06
8:34723346 C T 0.051718 -7.3534e-06
8:34726827 C T 0.032713 -1.7296e-05
8:34730035 G A 0.662636 -3.6285e-05
8:34730624 T C 0.193229 -5.0696e-06
8:34737190 T C 0.097857 6.7415e-06
8:34764670 T C 0.163151 3.8493e-06
8:34776368 G A 0.116553 1.3533e-05
8:34778489 T C 0.041644 -9.1819e-06
8:34794654 A G 0.961929 -7.4654e-06
8:34796727 C A 0.054696 -1.4702e-05
8:34797403 T G 0.607273 1.3309e-05
8:34800411 T C 0.173955 -2.4156e-05
8:34803940 T C 0.164721 -1.0789e-05
8:34812182 C T 0.078611 -2.5951e-05
8:34813876 T C 0.114220 -6.3185e-06
8:34814847 A G 0.092067 4.7461e-06
8:34816334 T C 0.034437 1.1595e-05
8:34825930 G A 0.034253 2.2746e-05
8:34838361 A G 0.069822 7.3471e-06
8:34842329 G T 0.424798 -1.5588e-05
8:34842416 C T 0.598481 2.2037e-05
8:34842445 C T 0.161777 -1.7309e-05
8:34867436 C T 0.089980 1.3077e-05
8:34872228 A G 0.171358 -1.9870e-05
8:34874887 A G 0.947813 -7.5676e-07
8:34889986 T C 0.541289 1.2925e-05
8:34892197 G A 0.921794 -4.1503e-05
8:34892232 G A 1.441627 -1.0198e-05
8:34901580 A G 0.145733 -3.3689e-05
8:34904348 A G 0.194990 1.9677e-05
8:34906448 G A 0.552298 2.2214e-05
8:34920957 T C 0.114125 -3.8645e-06
8:34924902 A G 0.097089 -9.2450e-07
8:34925210 G A 1.470634 -9.1071e-06
8:34931167 T C 1.418481 -2.9057e-05
8:34949185 G A 0.028134 1.7414e-06
8:34954929 G A 0.061102 -2.6432e-05
8:34960117 C T 0.515372 1.3658e-05
8:34966862 T C 0.089772 9.4507e-06
8:34975110 T C 0.850105 -2.0046e-05
8:34993245 G A 1.370655 -1.1459e-05
8:34995313 C T 0.043120 -1.4587e-05
8:34995481 T C 0.093356 3.9853e-06
8:35000596 G C 0.079440 -1.2584e-05
8:35001382 A G 0.048876 5.3711e-06
8:35004513 A G 0.391486 -1.5660e-05
8:35008298 T C 0.160410 1.9697e-05
8:35008838 A G 1.326380 -1.2414e-06
8:35011694 A G 0.080763 -1.1534e-05
8:35013232 A G 0.360432 5.0558e-06
8:35013543 C T 0.026702 -3.7039e-06
8:35020325 G C 0.170467 1.4133e-05
8:35023420 C T 0.020943 1.1886e-05
8:35024364 C T 1.921175 1.3017e-05
8:35024521 A G 0.075197 -1.8950e-06
8:35026375 G A 0.241870 1.4406e-05
8:35042190 T G 0.063811 6.5044e-07
8:35054610 T C 0.495711 2.8485e-06
8:35075019 C T 0.942645 -2.1898e-06
8:35075953 A G 1.230454 -6.3650e-07
8:35088784 T C 0.231188 -4.2526e-06
8:35098551 C A 0.946184 4.8508e-06
8:35102627 A G 0.831988 -7.9785e-07
8:35122576 T C 0.079777 -4.3579e-06
8:35131468 G A 0.026046 -6.5614e-06
8:35136810 T C 0.139335 1.8136e-06
8:35140016 A G 0.030619 4.0049e-06
8:35152803 G A 0.041763 9.8072e-06
8:35159064 T C 1.687716 2.0809e-06
8:35161035 T G 0.070849 -1.6025e-06
8:35164845 G A 0.128962 -2.5419e-05
8:35174099 T C 0.838175 -3.5666e-07
8:35182128 C A 0.138543 -1.0458e-06
8:35197093 T C 0.080960 -6.8470e-06
8:35199368 G A 0.041648 -4.3880e-05
8:35209123 C G 0.030792 -4.0745e-05
8:35223719 A G 0.024190 -1.0873e-05
8:35225249 T C 0.872330 5.1392e-06
8:35225501 C G 0.452945 2.0769e-06
8:35230731 C T 0.044473 -1.3699e-05
8:35231518 G A 0.082565 -3.6975e-06
8:35232889 A G 0.079712 7.3703e-06
8:35255736 T C 0.130815 6.0491e-06
8:35259940 G A 0.112208 1.1020e-05
8:35260770 A G 0.419939 3.7234e-06
8:35261125 G C 0.304322 -1.4435e-05
8:35263169 T C 0.026546 -5.9524e-06
8:35268929 G A 0.043484 -3.3576e-06
8:35273389 G A 0.081048 -3.2008e-06
8:35280730 G A 0.948751 1.4240e-06
8:35300157 T C 0.098418 -1.3372e-06
8:35309223 T G 0.196676 -4.5798e-06
8:35312167 G T 0.030173 1.9941e-06
8:35312380 T G 1.094971 1.0552e-06
8:35326122 G T 1.833337 -1.4507e-05
8:35343089 C G 0.175288 1.8361e-05
8:35343268 A G 0.039438 1.0019e-05
8:35343481 G T 0.079484 1.2090e-05
8:35348141 G C 0.047768 1.5995e-05
8:35358622 A G 0.081116 -2.1274e-05
8:35358869 A G 0.023258 2.1023e-05
8:35363043 G A 0.066691 1.8450e-05
8:35371060 C A 0.191111 2.0183e-05
8:35375076 C T 0.095175 -7.2756e-06
8:35380121 G T 0.608674 1.1099e-05
8:35397152 A G 0.404497 -2.4205e-06
8:35402657 A G 0.154573 -1.1587e-05
8:35408949 A G 0.257591 -2.5266e-05
8:35415702 G T 0.202640 1.9118e-05
8:35423882 A G 0.173350 -1.9256e-06
8:35431511 T G 0.035059 -8.0925e-06
8:35432266 A G 0.673090 1.6803e-05
8:35441796 T G 0.065447 1.1266e-05
8:35452296 A G 0.082266 -3.2510e-06
8:35463395 T C 0.045360 -2.2662e-05
8:35467955 C G 0.089596 7.4049e-06
8:35472189 A G 0.040271 2.6927e-06
8:35474609 T C 0.048611 -5.7782e-06
8:35484808 T C 0.221573 3.9501e-06
8:35493675 T G 0.191121 2.2944e-05
8:35506256 C A 0.119201 -1.3790e-05
8:35508400 G A 0.295210 4.0609e-05
8:35508582 C T 0.056546 -3.5039e-06
8:35514357 G T 0.103831 -2.1190e-06
8:35516702 A G 0.034331 -2.6110e-05
8:35529041 G C 1.640105 -7.4024e-06
8:35532437 G A 0.071978 8.0627e-06
8:35532764 T C 0.031241 -4.7177e-06
8:35534138 T C 0.078376 9.8374e-06
8:35534899 A G 0.151115 1.5471e-05
8:35535126 A G 0.931341 1.7288e-05
8:35535378 G A 0.060299 7.0799e-06
8:35538457 C A 0.048791 -5.7834e-06
8:35539070 C T 0.033475 -7.1170e-06
8:35540497 C T 0.216001 2.6671e-05
8:35546676 G A 0.026233 -2.4859e-05
8:35554113 A G 0.086209 -1.8453e-05
8:35555270 T G 1.935896 -1.9981e-05
8:35561861 A G 0.170311 -5.3360e-07
8:35561981 T C 0.216045 5.6950e-05
8:35567714 G A 0.117382 3.1230e-06
8:35572305 A C 0.021725 2.4343e-05
8:35580299 T C 0.073973 -2.0563e-05
8:35587151 C T 0.104864 1.8043e-05
8:35601718 C G 0.053255 1.2878e-05
8:35604169 G A 0.074116 1.3017e-06
8:35607946 G A 0.065902 4.4200e-06
8:35612633 C T 1.973679 -1.8426e-05
8:35641942 G A 0.235652 6.9946e-05
8:35645991 C T 0.219414 1.3607e-05
8:35656529 C T 0.058783 1.1917e-05
8:35657163 G A 0.066898 -5.1053e-07
8:35664547 T C 0.070682 1.8745e-06
8:35681983 T C 0.042709 -2.1160e-05
8:35717611 T C 0.089701 -1.9969e-05
8:35719394 C T 0.032356 -5.7752e-06
8:35720239 A C 0.058912 -1.3929e-06
8:35721290 C T 0.050508 -9.9773e-06
8:35724055 T C 0.108832 2.0421e-05
8:35732038 T C 0.029391 3.1783e-05
8:35754100 G A 0.490023 -2.9032e-05
8:35762655 T G 0.049461 1.5336e-05
8:35784889 A G 0.103831 1.8241e-05
8:35787270 A G 0.092183 -3.7552e-06
8:35798548 T C 0.451167 -3.1072e-05
8:35801166 A G 0.075048 -1.1256e-05
8:35804854 C T 0.113605 1.2419e-05
8:35822535 A G 0.021888 -4.7771e-06
8:35831522 C T 0.026542 1.0271e-05
8:35837165 T C 0.037694 1.5270e-06
8:35862137 C T 0.025832 -1.3026e-05
8:35870889 A G 0.027416 7.7570e-06
8:35879617 G T 0.238236 2.0097e-06
8:35905284 G T 0.288077 5.5026e-05
8:35907190 G T 0.034155 3.2723e-06
8:35918388 C T 0.058096 8.1317e-06
8:35918504 C T 0.047135 -1.1512e-05
8:35928309 G A 1.018617 -9.9986e-06
8:35930473 A G 0.038534 4.9401e-06
8:35934191 A C 0.269861 3.0764e-06
8:35935271 A G 0.047815 -1.6754e-05
8:35957520 C T 0.134786 5.6638e-06
8:35971841 A G 1.020552 -1.0318e-05
8:35992711 T C 1.015945 -9.7111e-06
8:35996161 A G 0.256078 3.5667e-05
8:35999591 T C 1.175971 -2.9702e-05
8:36013322 C T 0.049529 2.9861e-05
8:36014123 G A 0.075857 5.3833e-06
8:36025847 G A 1.161322 -1.0124e-05
8:36041195 G A 0.047693 -1.8070e-05
8:36042123 T C 0.039101 2.0236e-06
8:36043679 T C 0.025672 9.3391e-07
8:36048060 A G 0.038758 1.1345e-05
8:36051749 G A 0.021222 -2.0933e-05
8:36062233 A G 0.192522 -4.4110e-06
8:36094968 A G 0.043599 3.0870e-06
8:36104180 A G 0.028334 5.5007e-06
8:36123663 C T 0.082187 3.5351e-05
8:36124334 G A 0.266947 -2.6098e-06
8:36125398 C T 1.617921 1.1324e-05
8:36149724 T G 0.054598 -2.4607e-05
8:36174247 C T 0.034590 -1.1574e-05
8:36184305 T C 0.059014 6.9619e-06
8:36201248 C T 0.030167 1.6917e-05
8:36215898 T C 0.362220 -5.9523e-06
8:36232829 A G 0.106010 -1.6226e-05
8:36233125 A G 0.073419 2.2561e-05
8:36242982 A G 0.073253 2.0529e-05
8:36256428 A G 0.592388 -1.5402e-05
8:36304744 C T 0.024907 1.2002e-05
8:36305166 T C 0.093703 -1.2257e-05
8:36318814 T C 0.066507 -1.3133e-05
8:36333231 T C 0.048906 -8.4798e-06
8:36353723 A G 0.033145 8.6922e-07
8:36358851 A G 0.047169 4.9115e-05
8:36359224 T C 0.056179 -1.8418e-05
8:36380395 T C 0.178824 5.6249e-07
8:36386099 A G 0.053282 -2.7572e-05
8:36391230 T C 0.103912 -2.7715e-06
8:36405160 C T 0.021147 -1.1714e-05
8:36411205 C A 0.185617 -2.5553e-06
8:36416369 C T 0.070529 -5.4096e-06
8:36420485 C T 0.056318 -1.4999e-05
8:36437573 T C 0.041243 -1.0708e-05
8:36442446 G T 0.561188 -1.6382e-05
8:36445852 T C 0.077377 -5.6063e-06
8:36455790 A G 0.147624 2.7840e-05
8:36479105 C T 0.718304 3.5200e-06
8:36485918 T C 0.075071 -2.8284e-05
8:36496987 G A 0.104684 -1.0709e-05
8:36505001 T G 0.050005 2.7573e-06
8:36513197 C T 0.196085 1.9755e-05
8:36531654 C T 0.051405 9.4183e-06
8:36533283 A C 0.120748 1.8607e-05
8:36536695 C T 0.140287 -1.7376e-05
8:36549018 G A 0.590597 -1.1112e-05
8:36556180 A C 0.024805 -9.3170e-06
8:36556553 T C 0.209759 -7.6711e-06
8:36556762 A G 0.029011 1.6957e-05
8:36560542 G A 0.050644 -1.8884e-05
8:36560990 T C 0.023639 3.2222e-06
8:36602202 T C 1.971941 -1.3463e-05
8:36603585 G A 0.331197 3.1037e-05
8:36606815 C T 0.062649 2.1846e-05
8:36610231 T C 0.023891 -1.0818e-05
8:36615013 C T 0.037684 -1.3446e-05
8:36615223 A G 0.079658 -5.8477e-06
8:36618088 C T 0.478715 -9.9164e-06
8:36633318 T C 0.421520 -1.3025e-05
8:36633428 C T 0.100829 2.2756e-05
8:36637554 G A 0.029728 -1.0328e-05
8:36657002 T C 0.347224 2.1505e-05
8:36661448 A G 0.032730 1.2326e-05
8:36664830 T C 0.067078 -7.9452e-06
8:36666329 G A 0.041461 -3.8587e-06
8:36668846 G T 0.121887 -3.8020e-06
8:36677470 T C 0.049896 -9.3949e-06
8:36678840 A G 0.141861 1.1331e-05
8:36679813 C T 0.460914 1.4237e-05
8:36693149 T C 0.071950 2.1674e-05
8:36696318 A G 0.066113 1.5342e-05
8:36697279 T G 0.299456 4.1242e-06
8:36704042 C T 1.905607 1.9892e-05
8:36718619 A C 0.845985 9.4112e-06
8:36718753 A G 0.510895 1.7391e-06
8:36724825 C T 0.383231 -2.7132e-06
8:36725814 A C 0.023693 6.4094e-06
8:36730955 G A 0.021211 -7.6948e-06
8:36731742 A G 0.085268 -8.0723e-07
8:36746163 A G 0.060187 4.8225e-06
8:36757793 A G 0.070737 7.4784e-06
8:36758705 C T 0.040132 8.6839e-07
8:36765627 C T 0.025726 -7.5797e-06
8:36767024 C T 0.838597 7.2023e-06
8:36776236 C A 0.034770 1.1299e-05
8:36778298 G A 0.025448 -3.5836e-06
8:36780926 G A 0.055910 7.6406e-06
8:36782414 C T 0.111259 9.3353e-06
8:36786278 G C 1.967967 -1.4849e-05
8:36787153 C T 0.306572 -3.5822e-06
8:36788391 T A 0.042770 -1.3302e-05
8:36790339 A G 0.263258 4.6139e-06
8:36792421 A G 1.102610 1.1419e-05
8:36808060 C T 1.773562 3.7490e-05
8:36825999 A G 0.025944 -8.1580e-06
8:36828995 G A 0.027936 -1.0495e-05
8:36830191 A G 0.812966 8.2199e-06
8:36847709 C T 0.328100 1.7887e-05
8:36854429 C A 0.030252 1.3885e-05
8:36855332 A G 0.025645 4.0021e-06
8:36865173 T G 1.234034 -1.0294e-06
8:36879339 T C 0.211112 1.3044e-05
8:36879512 A G 0.036983 -1.2686e-06
8:36892280 T C 0.078492 -7.5791e-06
8:36893253 G T 1.177301 7.7139e-06
8:36895752 G A 0.038744 9.0271e-06
8:36896680 T C 0.095151 3.7014e-06
8:36911680 A G 0.036776 2.7307e-05
8:36911940 C T 0.148871 6.0277e-06
8:36918227 C A 0.104160 1.2957e-05
8:36920641 T C 0.020926 6.4363e-06
8:36922230 T C 0.053612 1.8889e-05
8:36924976 A G 0.032278 6.6525e-06
8:36935447 G A 0.023537 5.0389e-06
8:36938201 A G 1.813251 -2.2698e-05
8:36940779 A G 0.050161 -2.4830e-05
8:36941542 T G 0.169029 9.1408e-06
8:36944182 A C 0.080372 8.5783e-06
8:36947548 C T 0.028878 -1.2687e-05
8:36952153 A G 0.163181 9.9736e-06
8:36957369 G A 0.075194 5.7052e-06
8:36964301 G A 0.072161 2.0687e-05
8:36972909 T C 0.156541 -2.0169e-05
8:36975946 A G 1.665780 -1.1437e-06
8:36978690 G A 0.029959 1.1203e-06
8:36985891 T C 0.125742 2.6088e-05
8:36989794 T C 0.113075 -1.5463e-05
8:36995874 C T 1.853298 1.3422e-05
8:37003868 T C 1.526650 5.6879e-06
8:37005014 G A 1.887785 2.3891e-05
8:37005359 T C 0.030408 -2.7299e-05
8:37005416 C T 0.420813 9.2273e-07
8:37012838 A G 1.895952 2.2186e-05
8:37016756 T C 0.051089 1.1249e-05
8:37018665 C T 0.291725 3.7722e-06
8:37034824 C T 0.534218 -9.5976e-06
8:37037736 A G 1.978316 -2.4173e-05
8:37042926 A G 0.821951 -1.4980e-05
8:37043932 C T 0.031248 2.8368e-06
8:37044187 T C 0.143592 -1.5850e-05
8:37046589 A G 1.005518 1.9709e-05
8:37048730 G A 0.112007 -4.7919e-07
8:37050480 A G 0.080763 -5.6277e-06
8:37054785 C T 1.823600 -3.4338e-06
8:37058556 T C 0.060707 -2.4748e-05
8:37065784 A G 0.901817 6.9196e-06
8:37067007 T C 0.070737 -7.1077e-06
8:37068702 T C 0.060326 -4.0520e-07
8:37073316 A G 0.175094 3.5909e-06
8:37079215 T C 1.820904 2.4476e-06
8:37079831 A G 0.033454 -1.1525e-05
8:37080350 A G 0.088967 -9.6841e-07
8:37086391 T G 0.033937 -2.4641e-05
8:37100040 T C 0.236447 -4.6727e-06
8:37101929 C T 1.178446 1.7939e-06
8:37103043 A G 0.111484 1.1291e-05
8:37112014 C A 0.619325 1.0608e-05
8:37112351 T C 0.058334 7.5815e-06
8:37128540 T G 0.869756 1.2894e-05
8:37128632 G T 0.045609 1.1566e-05
8:37132546 A G 1.336613 5.5336e-06
8:37133656 T C 0.296424 -8.0168e-07
8:37136653 T C 0.045663 -1.3226e-05
8:37144660 A G 0.089218 7.8783e-06
8:37147182 C G 0.512210 -2.4473e-05
8:37148624 C A 0.204768 2.1590e-05
8:37151564 C T 0.602401 3.3048e-05
8:37156507 A C 0.079277 3.0108e-06
8:37159346 C T 0.557092 -5.0653e-05
8:37162190 G A 0.129564 4.1998e-06
8:37163464 C T 0.502739 2.5854e-05
8:37164749 A G 0.686176 -2.4446e-05
8:37171998 A G 0.070567 4.3249e-06
8:37176321 T C 0.064192 1.1217e-05
8:37181851 C T 1.711522 -8.3724e-06
8:37183686 T C 0.667535 -1.7333e-05
8:37184275 T C 0.102103 1.3815e-05
8:37185868 G C 1.895659 -1.3204e-05
8:37192342 T C 1.185314 1.9134e-05
8:37198865 T C 0.077363 1.2934e-05
8:37200263 T C 0.569331 -1.4724e-05
8:37205186 G A 0.035807 9.6897e-06
8:37207035 T C 0.042120 7.0711e-06
8:37210432 A G 1.823403 -7.9168e-06
8:37211458 T C 0.658015 4.9551e-05
8:37217380 T C 1.261467 1.6888e-05
8:37219077 T C 0.835170 -1.0198e-05
8:37225307 T C 0.579721 -5.5024e-06
8:37237302 C A 0.368197 6.3944e-06
8:37251135 A G 0.071743 5.8224e-06
8:37261465 G A 0.083738 1.4723e-05
8:37264114 A G 0.039186 6.8182e-06
8:37267911 G A 0.095848 -2.8209e-07
8:37269625 G A 0.081970 1.4135e-05
8:37270382 C T 0.051120 -1.6828e-05
8:37287970 G A 0.098282 1.8954e-05
8:37305509 A C 0.827639 -6.2882e-06
8:37308772 G A 0.390245 1.9534e-05
8:37309542 T G 0.141473 5.0803e-06
8:37310044 G A 0.041094 -2.0006e-05
8:37310134 G A 0.025499 1.1945e-05
8:37316103 A G 0.032186 2.2171e-06
8:37317475 C T 0.076928 -4.6142e-05
8:37317538 T C 0.088895 5.9148e-06
8:37333346 T C 0.033917 -7.7660e-06
8:37336397 A G 1.556857 -1.7256e-05
8:37337950 A G 0.257764 -5.6923e-05
8:37341519 A G 0.043576 -4.9325e-06
8:37343775 C T 0.036511 1.5518e-06
8:37354196 T C 1.558077 -1.4959e-05
8:37362371 T C 0.086474 2.9014e-05
8:37363323 C T 0.111331 -5.1572e-06
8:37365115 T C 0.035134 -8.0248e-06
8:37372363 G A 0.307694 9.8134e-06
8:37377511 T C 0.097514 -8.5641e-07
8:37377818 C G 0.122771 -8.3587e-06
8:37378051 T C 0.047676 -1.4463e-05
8:37380139 C T 0.047312 -1.4815e-05
8:37380229 T G 0.025893 -5.1198e-06
8:37381930 C T 0.026294 -1.3362e-05
8:37383823 T C 0.034984 1.2600e-06
8:37384199 G C 1.813479 9.0496e-06
8:37385495 C A 0.079389 -2.7084e-05
8:37391464 A C 0.039540 -1.1626e-05
8:37391850 G A 0.025176 -1.6304e-05
8:37399844 C G 0.255000 6.2373e-06
8:37404478 G A 0.224613 6.8038e-06
8:37405377 G A 0.059827 -8.6510e-06
8:37407556 G A 0.049658 3.4976e-05
8:37407584 T C 0.040315 2.7272e-07
8:37408971 T C 0.226636 -8.0069e-06
8:37411388 A G 0.202269 -2.7482e-06
8:37413937 T C 0.170559 -2.4438e-06
8:37421302 C T 0.082680 2.2223e-06
8:37424529 C G 0.082463 1.9791e-05
8:37428991 A G 0.124614 -1.1408e-05
8:37430952 C A 0.114299 -8.0297e-06
8:37431193 C T 0.096766 1.4609e-08
8:37444583 G T 0.101831 -2.1182e-05
8:37446122 G T 0.377873 1.2454e-05
8:37453399 A G 0.054846 -7.5524e-07
8:37456438 G A 0.961177 1.5461e-05
8:37461158 A G 0.064790 3.4235e-05
8:37461922 A G 0.094386 -5.0634e-06
8:37468018 T G 0.935196 -8.5241e-06
8:37469921 G A 0.175546 -1.3532e-06
8:37471189 A G 0.029582 -3.1573e-05
8:37471387 C G 0.888686 1.4056e-05
```
