## Supplemental_Data_Files for "Common genetic variation associated with Mendelian disease severity revealed through cryptic phenotype analysis": SupplementalDataFile_8.txt (part 11 of 21)

```
8:37471919 G C 0.082639 -6.3755e-06
8:37472540 T C 0.571017 4.1626e-06
8:37472803 A G 1.669275 8.7224e-06
8:37477883 T C 0.077553 3.9412e-05
8:37484229 G A 0.151411 -8.2845e-06
8:37485544 T C 0.343419 2.9558e-06
8:37485751 A C 0.093420 -1.5666e-05
8:37485993 T C 0.023693 -2.3249e-05
8:37491231 C T 1.548235 1.0509e-05
8:37499708 A G 0.030527 -5.4378e-06
8:37511623 A G 0.038581 1.5242e-05
8:37527109 C A 0.443694 -7.2386e-07
8:37532347 C T 0.149487 1.8174e-05
8:37532984 G A 0.178681 -1.4405e-05
8:37538022 T C 0.165136 1.1598e-06
8:37555338 T C 0.046047 -1.1388e-06
8:37562320 A G 0.138006 -1.9436e-05
8:37562336 C T 0.113863 2.3330e-05
8:37567787 C T 0.035525 -2.7020e-06
8:37582993 A G 0.509953 -2.5243e-05
8:37588959 C T 0.026814 2.5302e-05
8:37589192 A G 0.373369 2.6463e-05
8:37589772 T C 0.294146 1.0719e-05
8:37590446 T C 1.595241 -8.8743e-06
8:37593106 T C 0.028140 1.4015e-06
8:37619817 T G 0.068527 -7.8003e-07
8:37621345 A G 0.084812 6.7092e-06
8:37621477 G A 0.094376 -2.0162e-05
8:37632625 A G 0.064165 1.9070e-06
8:37635649 G A 0.338367 -1.5532e-05
8:37646650 T G 1.234017 -3.0146e-05
8:37647419 T C 0.035453 2.2182e-06
8:37652759 C T 0.389147 1.0219e-05
8:37656572 A G 0.035161 -1.3118e-05
8:37658001 A G 0.061962 -2.5430e-05
8:37660948 A G 0.883107 9.0522e-06
8:37661071 A G 0.271547 1.5804e-05
8:37665230 A G 0.532939 -6.0593e-06
8:37665906 A G 0.070706 7.4299e-06
8:37670950 A G 0.020933 -1.8504e-05
8:37671610 A G 0.075371 1.1447e-05
8:37672471 G A 0.073178 1.3966e-05
8:37681426 C T 0.392329 -1.1654e-05
8:37686749 G A 1.579068 1.1089e-05
8:37688966 A G 0.025764 1.1791e-05
8:37691711 A G 0.620631 -1.8342e-05
8:37692704 A G 0.047268 9.8078e-06
8:37693302 C T 1.852590 -1.1187e-05
8:37694237 A G 1.393727 6.3032e-06
8:37696874 T C 0.791645 1.0821e-05
8:37702806 T C 0.084832 -9.3164e-07
8:37706267 A C 0.829060 -1.5417e-05
8:37710625 A G 0.040189 -1.4861e-05
8:37712037 A G 0.546889 3.8848e-05
8:37714365 C A 0.067425 1.1675e-05
8:37718468 T C 1.429044 1.1132e-06
8:37728017 G A 1.441005 -2.6674e-05
8:37730368 A G 1.378135 -6.7835e-05
8:37730456 T G 0.704290 -3.9275e-07
8:37733834 G A 0.108118 -2.8831e-05
8:37734755 A G 0.023224 8.8867e-06
8:37748496 C T 0.085424 -1.0187e-05
8:37755638 C G 0.066762 6.4840e-06
8:37758538 T C 0.283600 8.0255e-06
8:37758650 G T 0.956846 -3.8443e-05
8:37767527 T C 0.499091 2.4048e-05
8:37771696 A G 0.265064 7.5626e-05
8:37781586 A G 0.043440 1.2583e-06
8:37782883 T C 0.042902 -1.1601e-05
8:37791109 A G 0.515739 -8.3454e-05
8:37797075 G A 0.767887 -3.6695e-05
8:37811922 A G 0.585500 -1.9413e-05
8:37815049 A G 0.044721 -7.6938e-06
8:37823798 G A 0.159254 -9.2765e-06
8:37841232 G A 0.059507 5.7186e-06
8:37843830 G A 0.130958 -2.0932e-06
8:37851389 G C 0.047496 2.7355e-06
8:37858028 A G 0.027188 -1.3222e-07
8:37865603 T C 0.145397 -1.2645e-05
8:37868972 C G 0.145638 -1.3019e-05
8:37883213 A G 0.034277 -3.6830e-05
8:37884310 C T 1.549792 7.0401e-06
8:37886728 T C 0.057277 8.3793e-06
8:37887774 A C 0.048196 1.1128e-05
8:37892061 G A 0.203286 8.8384e-06
8:37914738 A G 0.030483 1.5509e-05
8:37940947 G T 0.020525 4.5208e-06
8:37941880 T C 0.055244 1.5335e-05
8:37945542 A G 0.203252 -2.1557e-05
8:37954086 T C 0.070981 5.6804e-06
8:37963239 T C 0.020154 3.5129e-06
8:37977732 G T 0.348240 -5.1269e-06
8:37986868 G A 0.064437 -1.0285e-05
8:38001335 A G 0.074388 -9.8693e-06
8:38006991 T C 0.057307 3.6551e-05
8:38013848 C T 0.481537 -3.1396e-06
8:38028726 C T 1.949921 1.5589e-05
8:38029391 C T 0.033471 -8.3280e-06
8:38031345 G A 0.505798 -7.2310e-06
8:38053165 A G 0.101655 1.9861e-05
8:38070128 G A 0.309622 7.1577e-06
8:38095662 T C 0.489381 -2.1336e-06
8:38108546 C T 0.034583 5.9529e-06
8:38112025 C A 0.035610 -4.6441e-06
8:38122161 C G 0.043453 1.3902e-06
8:38127094 T A 0.094399 -1.4543e-05
8:38139729 A C 0.171477 -1.5055e-05
8:38143845 G A 0.049658 2.4223e-05
8:38148760 A G 0.052643 1.3285e-05
8:38158266 C T 0.030697 -5.5074e-06
8:38194208 C T 0.062621 -7.7482e-06
8:38202468 C T 0.053160 1.7562e-05
8:38205881 A C 0.233537 -6.8672e-06
8:38207119 T C 0.072947 2.2534e-06
8:38213552 T C 0.046625 -6.8825e-06
8:38221468 G T 0.471868 2.2564e-06
8:38225429 C G 0.036623 -1.0458e-05
8:38233670 T C 0.025145 -1.2504e-05
8:38249201 A G 0.262704 1.7360e-05
8:38258621 T C 0.042185 -1.3847e-06
8:38263163 G A 0.054132 1.3091e-05
8:38271547 A G 0.043450 6.8964e-06
8:38272582 A C 0.461733 2.5474e-06
8:38286225 A G 0.452819 9.9239e-06
8:38292147 C A 0.479270 1.8103e-06
8:38295253 T G 0.048991 1.8294e-05
8:38295542 A G 0.191852 -6.0123e-06
8:38299419 A G 0.869239 -2.3462e-05
8:38302965 T C 0.400373 -1.5465e-05
8:38305486 A C 0.023160 -1.7429e-05
8:38316200 G A 0.123811 2.3677e-05
8:38317398 C T 1.398670 -3.4028e-05
8:38322346 G A 1.221114 -6.8407e-06
8:38322620 A G 0.172912 3.1981e-06
8:38326291 T C 0.076119 2.9569e-06
8:38326602 A G 0.237362 9.2682e-06
8:38328236 C T 0.087746 4.4981e-06
8:38329982 T C 0.029385 -1.3873e-05
8:38332318 C T 0.827272 6.1562e-06
8:38334038 T C 0.271496 -9.4793e-06
8:38355852 T C 0.201144 -6.8515e-07
8:38359658 T C 1.378856 -1.0535e-05
8:38363023 T G 0.028232 -5.0264e-08
8:38367484 C T 0.041151 -4.9444e-06
8:38368729 C T 1.506859 -1.1795e-05
8:38369493 G A 0.141820 1.7632e-05
8:38369831 C A 1.673362 -1.0096e-05
8:38369982 G C 0.045320 1.1306e-05
8:38374141 T C 0.024642 2.0095e-05
8:38377104 T C 0.100645 -4.7575e-06
8:38381103 A G 0.063176 7.0843e-06
8:38385486 A G 1.668786 -1.0423e-05
8:38385763 A G 0.142976 1.9239e-05
8:38385914 T C 0.060840 -5.6541e-06
8:38409003 T C 0.052507 -2.2136e-05
8:38409322 A G 1.748318 -3.8274e-06
8:38410557 A G 0.391170 -1.3608e-05
8:38411245 T G 0.041889 1.3644e-05
8:38412639 T G 0.022374 -3.4188e-05
8:38413268 T C 0.032462 2.8832e-06
8:38415212 T C 0.201698 2.6431e-06
8:38418834 G A 0.112731 -9.3981e-06
8:38421747 T C 0.047363 -1.6727e-05
8:38423941 T C 0.188823 -3.6092e-05
8:38424845 C T 0.688750 3.6181e-05
8:38430415 T C 0.168482 1.9837e-05
8:38432709 T C 0.069074 -1.9911e-05
8:38436973 T C 0.062050 1.1888e-05
8:38439919 T G 0.124770 -8.4279e-06
8:38441641 G A 0.137890 -4.2388e-06
8:38444546 G T 0.328763 -1.3744e-05
8:38445999 G A 1.564697 1.4189e-05
8:38446937 G A 1.891314 3.7431e-06
8:38453482 C T 0.020566 1.2353e-05
8:38454017 C T 1.221356 -8.0747e-06
8:38460284 T C 1.577269 -4.9233e-05
8:38464140 C T 0.746315 -8.5919e-07
8:38469303 G A 1.008571 -1.2455e-05
8:38469443 C T 0.070424 1.9879e-06
8:38470006 G A 0.114979 -1.0526e-05
8:38471372 T C 0.688705 3.4043e-06
8:38472680 C T 1.723883 1.2282e-05
8:38473361 A G 0.141487 9.7304e-06
8:38479693 A G 0.899460 2.3268e-05
8:38484726 G A 0.193606 -2.2619e-05
8:38488601 A G 0.658396 -2.6862e-06
8:38489538 T C 0.127398 1.5397e-05
8:38503423 C T 0.031574 -1.0178e-05
8:38517026 G A 0.025992 1.1341e-06
8:38523882 G A 0.856262 -3.9546e-06
8:38525401 T C 0.041981 1.2801e-05
8:38527909 C T 0.054642 -3.2927e-06
8:38532918 C T 1.348812 -6.7022e-06
8:38537589 C G 0.040240 -1.1432e-05
8:38540944 T C 0.389392 -3.5859e-05
8:38541679 G T 0.113795 1.7272e-05
8:38562668 G A 0.239953 -2.0065e-06
8:38567850 C T 1.579139 -2.8388e-05
8:38569981 A G 0.696647 5.5243e-06
8:38572213 T G 0.216270 -1.8765e-05
8:38575002 T C 0.039795 -6.1909e-07
8:38575483 T C 0.720307 -4.4478e-06
8:38583277 T C 0.108686 -1.8345e-05
8:38586133 A G 0.020848 -1.4629e-05
8:38588043 C A 1.265108 -7.2733e-07
8:38590448 G C 0.198216 -1.1971e-05
8:38590994 C A 0.418409 -5.7486e-06
8:38593645 T C 0.224167 -1.2611e-05
8:38594767 T C 0.202585 6.4511e-06
8:38597056 A G 0.040740 -4.2480e-06
8:38598228 G A 0.028171 1.4188e-05
8:38598490 G C 0.311312 5.0681e-06
8:38599893 A G 0.283549 -9.4845e-06
8:38602323 G A 1.267790 -2.0462e-05
8:38610523 A G 0.055692 7.9544e-06
8:38618468 C T 0.267335 2.5176e-05
8:38618768 G T 0.820146 6.9284e-06
8:38637695 A G 0.539773 -1.6366e-05
8:38643093 G A 0.040893 -2.6393e-06
8:38671894 A C 0.039071 3.3373e-06
8:38677322 T C 0.115121 7.4437e-06
8:38677932 G A 0.843669 -7.1556e-06
8:38685601 G A 0.215610 1.0025e-05
8:38691320 A G 0.055081 -7.0078e-06
8:38695722 A C 0.160366 3.1420e-05
8:38701329 G A 1.151533 6.1972e-06
8:38703278 C T 0.156276 -1.8674e-05
8:38704374 T C 0.027443 -4.3708e-06
8:38707784 C A 0.183988 2.1036e-06
8:38720310 A G 0.038843 6.9015e-06
8:38733509 G A 0.379254 -4.9170e-06
8:38742062 C T 0.572075 -1.6121e-05
8:38748612 A G 0.268528 2.3675e-06
8:38755899 A G 0.099679 -1.8657e-06
8:38757733 C T 0.388783 -2.3051e-06
8:38759905 A G 0.188085 2.6786e-05
8:38761012 A G 0.344902 -2.4911e-05
8:38766074 G A 0.454192 -9.2058e-06
8:38771581 A G 1.636892 8.8555e-06
8:38777146 A G 0.689491 -4.4937e-06
8:38780524 G C 0.032676 3.7673e-06
8:38790950 C G 1.751051 -2.5791e-05
8:38791892 T C 0.040686 -3.7976e-06
8:38792366 T C 0.699245 -3.1045e-05
8:38792871 A G 0.093043 -1.7937e-05
8:38799312 T A 0.142592 -2.0861e-05
8:38799642 A G 0.894038 -1.9679e-06
8:38802685 A G 0.051507 2.8096e-05
8:38803551 C T 0.484461 3.3701e-06
8:38807214 T C 0.231980 3.5877e-05
8:38808217 C G 0.140542 2.4931e-05
8:38808945 A G 0.817141 -1.5086e-05
8:38810707 G A 0.324877 -1.1069e-05
8:38811497 T C 0.464905 -4.6029e-06
8:38813845 A G 0.572914 -1.7098e-05
8:38821665 A G 0.889108 -2.6180e-05
8:38826286 T C 0.112538 1.2394e-06
8:38828850 A G 0.022310 2.0203e-06
8:38835269 C T 0.817464 -2.1478e-06
8:38835666 C T 1.564238 3.0767e-05
8:38844657 T C 0.080875 -1.5961e-05
8:38847559 T G 0.058844 2.7525e-05
8:38853620 A G 0.797496 -1.3522e-06
8:38854041 T C 0.766038 2.9729e-05
8:38872718 T C 0.049991 -1.1509e-05
8:38884050 G A 0.026196 -1.8843e-05
8:38884270 T C 0.036123 -1.1399e-05
8:38894067 T C 0.867886 -4.2008e-07
8:38909649 T C 0.072318 9.8726e-06
8:38921313 G C 0.590468 3.9266e-05
8:38935287 G A 0.047832 5.0393e-07
8:38937766 T G 1.531722 7.3213e-06
8:38938106 T C 0.077846 -1.3344e-06
8:38942247 T C 0.168250 6.1184e-07
8:38960217 G A 0.095158 1.6347e-07
8:38980946 A G 0.038503 1.3475e-05
8:38992083 G A 0.652004 -3.7970e-05
8:38992194 G A 0.769859 1.1856e-05
8:39007200 T C 0.291385 -1.9370e-05
8:39010497 A G 0.030122 1.2685e-05
8:39015520 A G 0.502558 1.3441e-05
8:39015793 G T 1.420293 -1.8283e-05
8:39017722 C A 0.054292 -7.1669e-06
8:39022884 A T 0.579017 1.7670e-05
8:39040526 A C 0.110209 -2.5624e-05
8:39042042 C T 1.047737 -4.8267e-06
8:39075780 C T 0.138869 2.8718e-06
8:39087426 C T 0.038982 -1.0946e-05
8:39092334 A C 0.082673 -2.3570e-06
8:39109723 T C 0.086308 -4.6249e-06
8:39117745 G T 0.101808 -2.8789e-05
8:39126541 A G 0.043365 -1.0520e-05
8:39127203 C T 0.396644 -2.3889e-05
8:39132608 G A 0.490734 1.0396e-04
8:39142550 A G 0.727144 1.7308e-05
8:39173096 A G 1.402716 2.9801e-06
8:39177813 C T 0.654003 -2.4605e-05
8:39180499 T A 1.200824 2.8010e-05
8:39190667 T C 1.203486 2.7232e-05
8:39197783 G A 0.854882 2.7418e-05
8:39202937 A G 0.031717 -6.5288e-06
8:39204508 G A 1.020144 7.9072e-06
8:39208592 A G 0.088389 -1.2926e-05
8:39214227 A G 0.065423 2.0523e-05
8:39215324 T A 0.038959 2.0371e-05
8:39221844 A G 0.050096 2.5291e-05
8:39224178 T C 0.891039 2.6717e-05
8:39225322 C G 0.031860 -1.3095e-05
8:39387868 C A 0.048852 -6.9174e-06
8:39388919 T C 0.272224 5.2013e-06
8:39412457 C T 0.355870 -7.9929e-06
8:39431138 A G 0.536587 -1.9782e-05
8:39432395 C T 0.280298 -1.3181e-05
8:39432576 A G 0.435320 -1.4574e-05
8:39433899 T C 0.051246 1.9739e-05
8:39437084 T G 1.846624 -4.9823e-07
8:39437729 G A 0.079600 -3.5342e-06
8:39448966 T C 0.832797 3.2183e-05
8:39462985 G A 0.181761 -1.4032e-06
8:39463134 T G 0.107094 -6.0756e-06
8:39505702 C G 0.269174 -1.5709e-05
8:39520744 C T 0.130927 2.8618e-06
8:39522372 G A 0.095549 -1.0379e-05
8:39528811 C T 0.030248 1.3772e-05
8:39537431 T C 1.555803 -3.6945e-06
8:39537626 G A 0.028712 1.6687e-05
8:39541738 C T 0.045129 -7.5030e-06
8:39542016 C A 0.048747 -4.9368e-06
8:39544300 A G 0.054220 -6.3182e-07
8:39545165 A G 1.522641 -1.1435e-05
8:39558893 A G 0.092513 -2.3309e-06
8:39563297 A G 0.472626 4.7062e-06
8:39576106 G A 0.083020 -2.5824e-05
8:39577303 G A 1.823801 -1.5336e-06
8:39588503 T C 0.414908 -7.4150e-06
8:39589418 C T 0.318621 -4.6881e-06
8:39590786 G A 0.248095 -7.4561e-06
8:39604374 T C 1.074456 -3.3375e-05
8:39615120 A G 0.035776 1.0942e-05
8:39626591 A G 0.121017 -8.8316e-06
8:39631965 C T 0.069003 -3.3769e-06
8:39632768 T C 0.083836 -8.3770e-06
8:39633865 T A 0.038194 -3.6856e-06
8:39637414 A C 0.039781 -1.2217e-05
8:39639411 G A 0.959090 1.0249e-05
8:39639705 A G 0.151319 1.0845e-05
8:39649807 A G 0.271704 -1.7123e-05
8:39651487 T C 0.055713 9.0243e-06
8:39661189 A G 0.212380 -2.6016e-06
8:39709744 T G 0.202184 -6.9822e-06
8:39715698 C T 1.167023 -1.4993e-05
8:39749580 G A 0.721782 -2.7751e-06
8:39750464 T C 0.049260 2.2272e-05
8:39751570 A G 0.501957 5.8211e-06
8:39756166 G A 0.054924 9.9625e-06
8:39757965 C T 0.212744 -1.0670e-05
8:39758749 A G 1.146016 -1.0748e-06
8:39769128 C T 1.969813 -3.1103e-06
8:39777529 T C 0.686251 8.1230e-06
8:39779157 G A 0.030558 7.1876e-07
8:39780231 A G 0.105347 -6.3913e-06
8:39780432 G A 0.053034 -9.0232e-06
8:39792914 A G 0.356499 2.2241e-05
8:39793318 T C 1.734076 -1.5796e-06
8:39798234 A C 0.046717 -2.5964e-05
8:39798956 G A 0.988376 5.6563e-06
8:39801668 G A 0.044405 3.5484e-06
8:39813290 G A 0.039458 2.7198e-06
8:39817001 G A 0.395097 -2.9062e-05
8:39821504 A C 0.091482 -1.6213e-05
8:39821715 A C 1.856028 -1.4989e-06
8:39825666 G A 0.175587 -2.1085e-06
8:39826891 C A 0.029820 -1.8874e-05
8:39831200 T G 1.372532 1.4368e-05
8:39833333 T C 0.168509 -1.2803e-07
8:39836128 G A 1.228672 -2.4989e-05
8:39840234 G A 0.160631 1.6049e-05
8:39840846 T C 1.961222 1.9307e-06
8:39845128 A G 0.065532 -5.2923e-05
8:39845691 A C 0.135486 -7.1961e-06
8:39852174 A G 0.135082 -8.0422e-06
8:39852493 T C 0.029123 -2.8407e-05
8:39855954 T G 1.385693 -9.9709e-06
8:39862881 T C 1.037068 -1.8608e-05
8:39862893 A T 0.081735 -2.4439e-05
8:39865119 T G 0.123866 -1.1948e-05
8:39868078 T G 1.804289 -8.6750e-06
8:39869083 C T 0.383656 5.6207e-06
8:39869288 T C 0.240425 2.2505e-05
8:39872129 C T 1.697627 3.8355e-06
8:39873641 C T 0.398116 -5.9912e-07
8:39880618 T C 1.307490 -2.9047e-06
8:39884165 T G 0.099431 -7.2089e-06
8:39884574 A G 0.384952 -3.3537e-06
8:39891715 A C 1.575920 8.1239e-06
8:39892424 C T 0.255177 1.0353e-05
8:39901797 G A 1.806173 -1.3756e-05
8:39902138 T C 1.087651 7.5422e-06
8:39909192 A G 0.556143 2.4112e-05
8:39909752 C G 0.031312 -7.7701e-06
8:39910389 G A 0.330752 2.7667e-05
8:39919114 T C 0.029374 4.6021e-06
8:39934444 C T 0.177869 2.3210e-05
8:39940215 T C 0.152849 -6.1314e-06
8:39947071 G A 0.901133 5.5346e-06
8:39948824 A G 1.067503 -8.9324e-06
8:39952054 C T 0.036834 -2.1989e-05
8:39952209 G A 0.086899 -8.8647e-06
8:39957655 C G 0.568025 2.0768e-06
8:39963520 A G 0.070349 4.1939e-05
8:39967058 T C 1.142850 -8.8853e-06
8:39970982 A G 1.104290 -1.2721e-05
8:39974034 A C 0.131189 -2.7810e-05
8:39978060 T C 0.682586 5.0415e-05
8:39985120 G A 0.046360 3.8340e-06
8:39985222 A C 0.680719 -1.9917e-05
8:39985440 G A 0.030377 8.2620e-06
8:39986711 A C 0.020059 1.9006e-05
8:39987248 C T 0.668769 4.4422e-05
8:39988171 A G 0.023517 -9.7798e-07
8:39992861 C T 0.123261 1.5407e-05
8:40004591 T C 0.816403 2.4257e-05
8:40005318 A G 0.091816 -1.4535e-06
8:40007469 G A 0.314861 1.9082e-06
8:40009820 T C 0.025203 -4.3938e-06
8:40010483 T C 0.104531 1.6511e-05
8:40010820 C T 0.412925 -4.2652e-06
8:40020701 G A 0.075704 -2.2855e-05
8:40020831 T C 0.273363 -9.9466e-06
8:40021859 T C 0.021266 2.4159e-05
8:40021909 A G 0.103504 -1.2685e-06
8:40023334 G A 0.468370 5.6979e-06
8:40023571 C A 0.272992 6.8239e-05
8:40024927 A G 0.078502 -2.4343e-05
8:40026791 A G 0.021888 1.9203e-05
8:40028108 T C 0.068394 2.0116e-05
8:40036626 G A 0.847841 -6.3219e-06
8:40045522 T C 0.023795 3.5302e-06
8:40046170 G A 0.035052 2.7976e-05
8:40053605 A C 0.877691 -1.8061e-05
8:40055056 G A 1.726515 -1.6736e-05
8:40055898 C T 0.061782 -1.1497e-05
8:40057233 T C 0.869430 2.5778e-06
8:40068356 T A 0.048529 1.1041e-05
8:40068556 G A 1.237668 3.8665e-06
8:40074185 G A 0.271629 1.5142e-05
8:40074827 T C 0.057933 6.1882e-06
8:40084918 G A 0.053061 4.7523e-06
8:40087268 A C 0.029691 1.9059e-05
8:40089064 G A 1.160907 1.6581e-05
8:40098672 C T 0.020103 -1.3852e-05
8:40098739 T C 0.091727 -2.2483e-05
8:40102320 C G 0.030037 -2.5672e-05
8:40111915 A G 0.270918 1.4550e-05
8:40123870 A G 0.458418 -7.7891e-06
8:40124863 A C 0.086019 -4.7284e-06
8:40144047 A G 0.056791 1.4821e-05
8:40147813 A G 0.020657 1.5539e-05
8:40154240 T C 0.071757 1.6920e-05
8:40155909 A G 0.038238 1.7756e-05
8:40168028 T C 0.022847 -1.4923e-05
8:40168066 C T 0.062111 -5.7996e-06
8:40172507 A G 1.438863 6.9829e-06
8:40176067 C G 0.449929 2.2582e-05
8:40176853 G T 0.053088 -6.1235e-07
8:40179470 G A 0.416339 4.4505e-06
8:40179640 G A 0.041117 2.4997e-05
8:40179940 C G 1.469478 -6.2049e-06
8:40180111 T C 0.038506 1.1319e-05
8:40180232 A G 0.437384 1.1278e-05
8:40192349 T C 0.112147 -8.1585e-06
8:40192827 G A 0.078753 -3.0028e-05
8:40192910 A G 0.105330 9.7413e-08
8:40193414 C T 1.251600 -3.3634e-05
8:40194479 T C 0.035834 -1.0695e-05
8:40202291 C T 0.030554 -2.0310e-05
8:40203791 A G 0.078495 2.5316e-05
8:40205176 G A 0.052731 -4.3230e-06
8:40212182 C T 0.241248 -2.1512e-05
8:40216980 T C 0.079260 -1.6342e-05
8:40219040 G A 0.201259 3.7723e-06
8:40221754 C A 1.117199 -4.5343e-06
8:40223519 G A 1.964451 6.5789e-06
8:40229762 C T 0.452377 1.2425e-05
8:40233701 T G 0.638337 1.6454e-05
8:40240272 G A 0.116026 -1.6867e-05
8:40242513 A G 0.099064 -1.2758e-05
8:40246254 G A 0.038282 8.2521e-06
8:40251290 T C 0.061489 1.0963e-05
8:40251680 C T 0.057515 -1.0384e-05
8:40252701 T G 0.692680 1.7660e-05
8:40254530 C T 1.244780 3.4886e-06
8:40272188 T G 0.181085 1.0947e-05
8:40278197 T C 0.544570 -3.5578e-06
8:40281397 T C 1.961293 1.9977e-06
8:40300612 C T 0.294754 -1.6349e-06
8:40311228 T C 0.941730 -8.2758e-06
8:40314780 G T 0.033196 3.7073e-06
8:40316677 A G 0.046401 1.7400e-05
8:40320461 T C 0.115183 -6.9083e-06
8:40338998 T C 0.055550 7.3632e-07
8:40350524 A G 0.915742 2.1354e-05
8:40354997 G A 0.045044 7.9614e-06
8:40355911 G C 0.048655 5.7732e-06
8:40356700 G A 0.265900 1.4766e-05
8:40362444 A T 0.020943 7.5188e-06
8:40371536 A C 0.408111 -2.8949e-06
8:40375092 T C 0.038748 8.2593e-06
8:40375906 T C 0.093050 -1.1167e-05
8:40382006 T C 1.333013 2.0780e-05
8:40386789 C T 0.496745 -1.4972e-05
8:40388267 T C 0.031061 6.4318e-06
8:40389842 C T 1.473296 -3.6623e-06
8:40401035 G A 0.302071 1.2215e-05
8:40401536 T C 0.040669 1.9282e-06
8:40403780 T C 0.078991 2.8488e-06
8:40408991 T C 1.728303 5.3747e-06
8:40414030 A C 0.071332 5.0713e-06
8:40415640 A G 0.112878 -1.2421e-05
8:40417088 G A 0.034651 -1.6371e-05
8:40417433 T C 1.540385 1.4377e-05
8:40419417 T C 0.104004 -3.1177e-06
8:40419916 A G 0.023211 5.9759e-06
8:40421761 A G 1.892555 6.8722e-06
8:40422111 G C 1.898835 8.4312e-06
8:40422690 A T 0.034359 -4.9252e-06
8:40427842 A G 0.031479 -2.9185e-06
8:40427929 G C 0.495126 -4.6040e-06
8:40428671 G A 0.136812 1.5672e-07
8:40430457 T G 0.554310 -3.5351e-06
8:40432509 A G 0.123206 2.3793e-05
8:40438874 A G 0.036592 7.6767e-07
8:40439037 T G 0.088756 4.5726e-05
8:40440306 A G 0.038622 9.3837e-06
8:40440413 G T 0.127208 -1.1195e-05
8:40440815 G A 1.289621 -2.2461e-05
8:40446942 C T 0.621647 4.2910e-07
8:40457434 T C 0.161155 3.2730e-07
8:40465121 T C 0.148297 -1.0328e-05
8:40467812 G A 0.483118 1.3887e-05
8:40469243 A G 0.052435 -1.7851e-06
8:40477093 A G 0.039118 2.1823e-05
8:40477463 T C 0.072382 -9.7758e-07
8:40478096 A C 0.524572 -1.7376e-05
8:40484239 C T 1.764368 1.0371e-05
8:40489597 G A 1.282685 -6.0556e-06
8:40490793 C T 0.642454 2.6554e-06
8:40495368 G A 0.209599 -1.0911e-07
8:40496978 A G 1.225038 -2.5541e-06
8:40502400 A C 0.057933 2.6670e-05
8:40517440 C G 0.069778 2.8088e-05
8:40517737 G C 0.957540 -1.0405e-05
8:40518310 C T 0.034059 -2.1990e-05
8:40519461 C A 1.703760 2.0489e-05
8:40522139 A G 1.122387 3.9884e-05
8:40522205 T C 0.879738 1.8885e-05
8:40525033 T C 1.601388 3.9104e-05
8:40533909 A G 0.370645 6.0599e-06
8:40538422 A G 0.060031 -1.0281e-05
8:40540222 C T 0.032417 -1.5967e-06
8:40543011 T C 1.214474 2.6054e-05
8:40546766 G T 0.186616 9.9882e-06
8:40553684 G A 0.024900 1.2215e-05
8:40557416 C T 0.055448 -1.9208e-05
8:40564095 C T 0.835425 9.6581e-06
8:40573688 T G 1.081266 -2.2444e-05
8:40577635 G A 0.029351 1.1137e-06
8:40582502 T C 0.327060 4.5472e-06
8:40589184 G A 0.264782 -2.2863e-05
8:40595078 T G 0.024033 -6.0942e-06
8:40601023 T C 1.669201 -7.9630e-06
8:40605346 G A 0.063182 -2.6688e-05
8:40607023 G A 0.146335 9.4571e-06
8:40615894 T G 0.055641 -1.0770e-05
8:40619778 A G 0.058474 -9.0907e-06
8:40621303 C T 0.103593 -2.3549e-06
8:40627476 A T 0.046353 2.6262e-06
8:40630623 T G 0.024379 -2.9045e-06
8:40630635 T C 0.053279 6.6750e-06
8:40640413 T C 1.477491 3.6319e-05
8:40651470 G A 0.399605 1.0997e-05
8:40652956 T G 1.076765 2.2648e-05
8:40653955 A G 0.113714 2.7480e-06
8:40660710 A G 0.273733 5.9396e-06
8:40661985 C T 0.080977 -1.6499e-05
8:40668737 T G 0.077584 3.7775e-05
8:40671747 A G 1.408686 4.4242e-05
8:40683723 C T 0.380515 4.0329e-06
8:40686213 G A 0.073538 -3.7752e-06
8:40696404 T C 1.044201 -1.2327e-05
8:40698904 T C 0.519945 6.6006e-06
8:40701174 G A 0.501515 -4.8806e-05
8:40701839 C T 0.386043 2.1307e-05
8:40702508 T C 0.072437 -4.4190e-05
8:40702590 T C 0.048029 6.1534e-06
8:40703367 G A 0.250458 -9.7254e-06
8:40715633 C A 0.644970 -3.8649e-05
8:40715796 A G 0.168682 -1.1510e-05
8:40715812 C T 0.041542 1.9192e-05
8:40717349 T C 1.594513 -2.7677e-06
8:40723038 C A 0.377343 2.4714e-05
8:40739278 C T 0.281828 -1.8969e-06
8:40745552 G A 0.120327 2.0642e-05
8:40748340 A G 0.244111 5.0551e-06
8:40752216 T C 0.299096 6.5983e-06
8:40752351 A G 0.219921 -1.8301e-05
8:40756183 A T 0.094637 3.6012e-06
8:40763143 C T 0.059470 2.3830e-07
8:40764340 A G 0.081069 4.1538e-05
8:40764430 G A 1.086186 1.8987e-07
8:40773605 C T 0.023812 5.4906e-06
8:40780424 C G 0.050447 3.0361e-06
8:40781422 G C 0.021415 -7.1159e-06
8:40784118 A G 0.167156 -2.5207e-05
8:40787336 C T 0.072029 4.5407e-05
8:40787440 G A 0.647520 3.3794e-05
8:40796448 A G 0.026056 1.5512e-05
8:40796797 T C 0.074959 -1.1188e-05
8:40796881 C G 0.434066 -6.0302e-06
8:40800707 T C 0.463267 -1.0464e-05
8:40809189 T C 0.286683 3.8723e-05
8:40815846 T C 0.167319 -1.3105e-05
8:40821132 T C 0.248272 -7.1894e-06
8:40831294 C A 0.483788 -2.0067e-05
8:40831713 A G 0.042641 2.0663e-05
8:40836404 G A 0.297920 -6.8571e-06
8:40838089 C T 0.532813 -1.3673e-05
8:40838168 A G 0.100346 -3.1986e-05
8:40846452 A G 0.934751 6.0495e-06
8:40850312 T C 0.094063 2.4985e-05
8:40863676 G A 1.471113 1.7039e-06
8:40867231 G T 0.032679 -1.7999e-05
8:40874461 A C 0.077778 3.6456e-06
8:40888789 G A 0.357321 1.2785e-05
8:40901313 C T 0.037986 7.5028e-06
8:40906744 A G 0.062258 -9.8254e-06
8:40921518 C A 0.698446 -1.7850e-05
8:40935334 A G 0.145305 1.5101e-06
8:40937332 G A 0.305899 -4.5073e-06
8:40949403 C T 1.497751 -6.3968e-05
8:40959992 A G 0.057875 1.3505e-05
8:40960575 A C 0.316109 3.6402e-06
8:40971829 A G 0.044330 -5.7351e-06
8:40974064 C T 0.380675 -4.8944e-06
8:40974277 C G 0.020882 -2.2105e-06
8:40977969 G A 0.357855 5.6316e-07
8:40978925 T C 0.633472 2.6371e-05
8:40979288 T C 0.064172 -3.2481e-06
8:40980434 A G 0.686978 1.6031e-05
8:40980847 G A 0.073198 -2.0136e-05
8:40984683 T C 1.810198 -6.6578e-06
8:40985497 G A 1.792261 -5.8707e-06
8:40995139 T C 0.473289 3.4184e-05
8:40995545 T C 0.333366 7.9726e-06
8:40997875 T C 0.027209 -9.8069e-06
8:41001382 T C 0.372070 -8.4579e-06
8:41002095 A G 0.043548 2.9114e-06
8:41002351 A G 0.027899 -2.3361e-05
8:41003645 G T 0.121754 6.7871e-06
8:41004362 T G 1.298729 1.5348e-05
8:41004528 G A 0.109138 1.0940e-06
8:41005733 G A 0.145291 2.2825e-06
8:41006048 A G 0.789629 8.6265e-06
8:41007120 G A 0.420534 -8.9410e-06
8:41007866 A G 0.636257 -1.1733e-05
8:41009368 A G 0.474540 -1.1467e-05
8:41011021 T C 0.333274 2.4759e-05
8:41014943 G A 1.112772 -1.9684e-05
8:41016767 G A 0.038204 -8.8121e-06
8:41034647 G T 0.142021 -2.2457e-05
8:41034962 A G 0.021086 -1.0255e-05
8:41036476 A C 0.046989 4.2611e-05
8:41036557 G T 0.255286 3.6499e-06
8:41055182 A G 0.256544 1.5299e-07
8:41061145 C T 0.259842 7.1928e-06
8:41061995 A G 0.134847 3.3461e-05
8:41073255 T C 0.023969 9.2297e-06
8:41077773 G A 0.048097 4.1869e-05
8:41079920 C T 0.138230 -2.5728e-05
8:41082500 A G 0.082840 1.1146e-05
8:41088693 A G 0.424767 -3.4113e-06
8:41090303 G A 0.064403 1.7837e-05
8:41091953 C T 0.083081 3.6399e-05
8:41093773 C T 0.055567 -1.5027e-05
8:41101647 C T 0.737024 2.8895e-06
8:41117856 C T 0.045530 3.9989e-05
8:41119213 T C 0.201011 2.7702e-06
8:41120775 G A 0.076996 -1.2455e-05
8:41127352 T G 0.721755 3.1838e-05
8:41127511 C A 0.051086 -1.7363e-06
8:41127760 G A 0.024302 1.5356e-05
8:41131311 A G 0.147192 1.9075e-06
8:41136615 C T 0.070278 6.9467e-06
8:41139708 C T 0.085067 -2.3570e-06
8:41139724 A G 0.769563 2.2089e-05
8:41144413 A G 0.722350 4.7612e-06
8:41144566 T C 0.102287 -3.6786e-05
8:41147753 A C 0.214869 -2.9568e-05
8:41149507 T C 0.074021 6.8505e-06
8:41151763 A G 0.053642 -1.3594e-05
8:41151960 G A 0.294316 -2.6722e-05
8:41155258 T C 0.388705 -2.0049e-05
8:41156780 G A 1.151428 -7.8403e-06
8:41160180 C G 0.052660 -1.0666e-05
8:41161365 T C 0.075262 1.8694e-05
8:41162800 T C 0.059089 -3.3222e-05
8:41162902 A G 0.643070 1.7274e-05
8:41164925 G A 0.986520 1.9869e-05
8:41174462 G A 0.797034 1.1600e-05
8:41176676 C T 0.101597 3.3884e-05
8:41179645 A G 0.043956 -4.6155e-05
8:41181119 T C 0.161794 1.8444e-05
8:41183422 C A 0.857643 1.8385e-05
8:41184459 C T 0.662173 -2.5543e-05
8:41190199 A G 0.112541 -4.5072e-06
8:41192234 A G 0.129758 -5.5852e-06
8:41193966 G T 0.869539 2.7300e-05
8:41201081 C A 0.235693 3.9763e-05
8:41203483 G C 0.106618 -1.1419e-05
8:41203570 T C 0.859383 -1.9139e-05
8:41204995 G A 1.678826 -1.0712e-05
8:41215311 A G 0.103786 -1.0740e-05
8:41217478 G A 0.034631 -1.8103e-06
8:41220351 C T 0.039547 1.4622e-05
8:41225456 T G 1.750042 -2.0008e-05
8:41228841 G T 0.049933 8.2072e-06
8:41231950 T C 0.647904 -3.5943e-05
8:41234322 T C 0.025264 5.0273e-06
8:41234450 T C 1.754206 7.8902e-06
8:41258661 C T 0.058049 3.1437e-05
8:41261544 G A 0.673566 1.7090e-06
8:41262874 C G 0.224463 -1.4677e-05
8:41264113 T G 0.041865 -1.3009e-05
8:41265447 C T 0.102277 -1.7694e-05
8:41270904 A G 0.258013 1.8703e-05
8:41285371 G A 0.155362 6.6814e-06
8:41303459 C T 0.585460 1.6533e-05
8:41311222 G A 1.608844 -6.9390e-05
8:41322336 A G 0.167448 -2.0546e-05
8:41325939 C T 0.038884 -1.2254e-05
8:41326673 C T 1.327753 -3.5490e-05
8:41328338 A G 0.048257 4.5965e-07
8:41331191 A G 0.285544 -8.6958e-06
8:41354843 C A 0.075160 -4.2658e-06
8:41360192 A G 0.023476 3.1808e-06
8:41363149 G A 0.261674 2.1759e-05
8:41376447 T C 0.509123 2.6826e-06
8:41376476 A G 0.174550 -8.2322e-06
8:41376674 T C 0.032159 -1.6975e-06
8:41378297 C T 0.216443 2.0073e-05
8:41387809 C T 0.058382 2.5562e-05
8:41388900 G T 0.302302 3.7242e-06
8:41390029 A G 0.145315 1.2733e-06
8:41390652 A G 0.023347 -1.4368e-05
8:41390754 C A 1.255279 -5.1678e-06
8:41391588 G A 1.357053 1.0412e-05
8:41400996 C A 0.426402 -1.2981e-05
8:41402037 C T 0.328790 2.6103e-06
8:41413133 T G 0.047462 5.5736e-06
8:41426473 G A 0.905859 1.5251e-06
8:41443436 A G 1.055077 9.2883e-06
8:41444410 C G 0.890182 7.0271e-06
8:41445056 T C 0.148909 8.8123e-06
8:41456272 A G 0.102243 -2.0196e-05
8:41458953 T G 0.053585 -1.4619e-05
8:41478975 A G 0.039305 1.6923e-05
8:41486442 T C 0.074310 7.5008e-06
8:41487794 C T 0.057688 -1.2407e-05
8:41491899 A C 0.228536 1.0429e-05
8:41499281 A G 0.373831 -1.6329e-05
8:41503727 A C 0.584973 9.8769e-06
8:41509083 T C 0.072358 1.1709e-05
8:41509915 T C 1.091493 1.0409e-05
8:41510024 A G 0.175924 1.4984e-05
8:41519462 G A 1.524426 -1.2367e-05
8:41527420 T C 0.021970 1.2364e-05
8:41530834 A G 0.031591 8.6705e-06
8:41532580 A G 0.054768 2.8609e-06
8:41533201 C T 1.567900 -2.5678e-06
8:41540387 T C 0.520955 -5.1915e-07
8:41543675 A G 0.068914 1.0643e-05
8:41548312 T C 0.117593 4.6563e-06
8:41549194 C T 0.075476 8.4662e-06
8:41551720 A G 0.029901 -6.8872e-06
8:41554910 G A 1.959994 5.2571e-06
8:41555077 T C 0.728939 4.5970e-06
8:41556842 T C 0.064314 1.5544e-06
8:41563685 A G 0.522162 6.5781e-07
8:41566438 T C 0.114900 1.6790e-05
8:41568625 C A 0.023697 -2.4486e-07
8:41582031 T G 0.043474 6.9521e-07
8:41585438 A G 0.560964 6.8864e-06
8:41588864 C T 0.066307 -6.8318e-06
8:41589468 T C 0.094896 2.1316e-05
8:41590991 A G 0.067483 -3.1896e-05
8:41592620 C T 0.632330 3.4454e-06
8:41595528 T C 0.049389 1.5491e-05
8:41600648 A G 1.230821 -1.8971e-05
8:41609623 T C 1.156878 5.8432e-05
8:41611745 G A 1.766490 -1.6555e-06
8:41613060 G T 0.780987 5.5078e-05
8:41615138 A G 0.612522 -2.3517e-06
8:41617535 T C 0.367596 -3.2306e-06
8:41621628 A G 0.605583 -3.3835e-06
8:41623849 A G 0.023265 -1.1834e-05
8:41626867 A G 0.090231 2.0557e-05
8:41630016 A G 0.096031 -1.9380e-06
8:41630405 A G 0.470974 -4.1512e-05
8:41630577 A C 0.087681 3.5100e-06
8:41630702 A G 0.028361 -4.0219e-07
8:41631304 G A 0.125192 3.2586e-06
8:41640657 A G 0.769509 -8.5472e-07
8:41644127 T C 0.065035 -6.8638e-06
8:41651468 C T 0.875900 -1.2814e-05
8:41653266 A G 0.069401 -9.4314e-06
8:41658923 G T 1.577011 2.0943e-05
8:41664298 C T 0.111742 -1.2117e-05
8:41666299 A G 0.080069 -1.8194e-06
8:41685090 T C 0.794066 -9.1842e-06
8:41687700 A G 0.322266 5.7992e-06
8:41687828 G A 0.081293 5.7174e-06
8:41688047 C T 0.997814 6.0853e-05
8:41688190 A G 0.028409 -9.5633e-06
8:41691585 C T 0.754580 -2.7325e-05
8:41692231 T C 0.041658 -1.6614e-06
8:41693486 A G 0.185756 -9.4085e-06
8:41693559 G T 0.502790 -1.4389e-05
8:41695594 G C 0.046635 -6.2121e-06
8:41696644 A C 0.745183 -2.1063e-05
8:41703378 T G 1.676599 4.2978e-05
8:41707737 A G 0.216555 2.6168e-06
8:41708872 T C 0.065328 4.0142e-05
8:41712679 A G 0.049726 9.3324e-06
8:41713614 A G 0.625469 -6.7461e-06
8:41716108 C A 0.291480 -5.8265e-06
8:41716521 G A 0.919105 -1.4079e-05
8:41723550 T C 0.520924 -1.6943e-05
8:41726369 A G 0.064566 -6.3604e-06
8:41728227 C T 0.210306 2.9259e-05
8:41729793 C A 1.365631 9.3426e-06
8:41737305 T C 0.042834 -3.6873e-06
8:41738775 G A 0.050032 -1.6996e-05
8:41738814 T C 0.294360 -7.1758e-06
8:41742526 T G 1.010964 -1.2178e-05
8:41743504 G A 0.047142 -6.3747e-06
8:41743589 C T 0.036993 5.4357e-06
8:41764793 T C 0.373433 1.3831e-05
8:41788801 C T 0.047876 -1.8731e-05
8:41797896 T C 0.129744 9.7630e-07
8:41801952 T C 0.079845 -1.1453e-05
8:41810848 T C 0.502167 -2.1714e-05
8:41831321 C T 0.037541 1.8857e-06
8:41838563 A C 0.054312 -1.0590e-05
8:41846687 A G 0.605967 8.1376e-06
8:41849906 T C 0.114669 -8.9148e-07
8:41858507 C A 0.042185 2.3027e-05
8:41858513 A C 0.022364 -5.1359e-06
8:41873421 T G 0.100091 -1.0457e-05
8:41877385 T C 0.073157 1.9987e-05
8:41892488 T C 0.051174 -1.6037e-07
8:41914066 G A 1.275443 -6.4692e-07
8:41919370 G T 0.139066 7.0017e-06
8:41923788 A G 0.108199 1.0489e-05
8:41925986 G A 0.058212 -7.6951e-06
8:41951881 C T 0.381977 -2.2877e-05
8:41954993 G A 0.512625 5.0545e-06
8:41969770 A G 0.402022 -1.5982e-05
8:41969930 T C 0.573519 -2.7353e-06
8:41975019 C T 0.113639 -2.5970e-05
8:41984864 A C 0.389528 -2.0528e-05
8:42006574 C T 0.567186 9.7068e-06
8:42011339 G A 0.816869 5.6768e-05
8:42020527 T C 0.174819 1.5282e-07
8:42027861 A G 0.048893 -9.3417e-06
8:42035354 T C 0.116702 9.6448e-06
8:42036577 G A 0.244345 5.2008e-05
8:42057249 C T 0.079716 -1.7824e-05
8:42057370 T G 1.249496 -4.9597e-05
8:42064717 A G 0.050253 2.3230e-06
8:42074876 T C 0.037282 9.2443e-06
8:42076749 G A 0.129435 3.3719e-05
8:42079923 A C 0.175570 -1.0151e-05
8:42086472 C T 1.424046 -1.2356e-05
8:42092637 T C 0.028708 -1.3586e-05
8:42095608 T C 0.401114 -9.3501e-06
8:42100656 A G 0.071753 3.3300e-05
8:42110927 C T 0.108284 2.5762e-05
8:42115404 T C 0.073878 1.1422e-05
8:42123810 A G 0.151302 1.0890e-06
8:42140549 T G 0.532735 -6.0947e-06
8:42160452 C A 0.174241 3.1991e-05
8:42164260 C T 1.865619 -2.7105e-05
8:42174380 A G 0.032859 2.1072e-05
8:42178814 A G 0.042246 -9.7381e-08
8:42182241 C A 1.762998 -4.7155e-05
8:42184642 C A 0.041199 1.0501e-05
8:42195466 C T 0.195979 -6.8537e-06
8:42196441 T C 1.772579 -4.6369e-05
8:42197923 T C 0.102120 -1.7616e-05
8:42198344 C T 0.029544 5.5593e-06
8:42204389 G A 0.030955 -1.5562e-05
8:42226805 G C 0.043127 1.4017e-06
8:42228128 T G 0.022847 -5.2815e-06
8:42233103 T C 0.043616 -2.0741e-05
8:42236108 C T 0.135565 3.3451e-05
8:42243978 T G 0.114948 1.6772e-05
8:42279513 A G 0.039717 -8.4411e-06
8:42281205 T C 0.176070 -2.4848e-05
8:42281634 C T 0.110742 2.0198e-05
8:42283044 T C 0.073885 -1.8017e-05
8:42294592 T C 0.043185 -1.0173e-05
8:42306813 C T 0.081239 2.8760e-05
8:42311083 T C 0.134936 -1.2969e-05
8:42317097 C T 0.156089 -1.6178e-05
8:42323947 T C 0.037432 1.7443e-05
8:42324765 C T 0.901402 2.7154e-05
8:42331303 G A 0.059728 9.6400e-06
8:42332355 C T 0.162947 -2.0549e-05
8:42339634 A G 0.711539 2.6550e-05
8:42344284 T G 0.057182 -5.9104e-06
8:42347028 C T 0.026233 -8.0115e-07
8:42351176 G C 0.857031 1.9312e-05
8:42351828 A G 0.132977 9.3588e-06
8:42354102 T C 0.798244 2.4484e-05
8:42354159 C T 0.026478 -1.4966e-05
8:42354681 A G 0.056855 3.8560e-06
8:42360100 A G 0.070485 -3.0016e-06
8:42360893 T C 0.070560 1.5497e-05
8:42364121 C T 1.000602 2.1346e-05
8:42374154 G A 0.034556 -5.0141e-06
8:42374202 A T 0.022952 2.3358e-06
8:42375957 G A 0.223851 -8.8691e-06
8:42397427 A G 0.041889 5.2857e-06
8:42399906 T C 0.818041 -1.6519e-05
8:42413943 G A 1.182030 -2.2980e-05
8:42422899 A G 0.210650 -6.0659e-07
8:42426646 C T 0.111266 2.9745e-05
8:42433381 G A 0.027131 -1.7788e-05
8:42434194 C T 1.222552 -3.1580e-05
8:42450441 T C 0.174992 1.0424e-05
8:42451526 G A 0.995546 -3.5621e-05
8:42453792 C A 0.404674 -5.8624e-07
8:42455741 A G 0.039448 8.5431e-06
8:42464140 A G 0.117838 -1.3980e-05
8:42468218 T C 0.819109 -1.2606e-05
8:42485540 A G 0.037911 -3.3681e-06
8:42490078 G C 0.107118 -1.1997e-05
8:42496799 C T 0.107105 -1.0523e-05
8:42497280 T C 0.022208 -6.4179e-06
8:42498656 T C 1.848127 9.8891e-06
8:42503793 G A 1.495810 -8.6576e-06
8:42504953 C G 1.633924 -2.1810e-05
8:42514260 A G 0.092594 -1.7154e-05
8:42518768 G A 1.892290 -1.3848e-05
8:42520334 C T 0.322208 3.4596e-06
8:42528934 A G 0.041726 -9.8684e-06
8:42530423 C T 0.047615 -1.3744e-05
8:42531565 A G 0.071828 1.5810e-05
8:42532295 A G 0.083500 8.5140e-06
8:42535909 T G 1.549908 -3.0766e-07
8:42546817 T C 0.041111 1.0669e-05
8:42549676 T C 0.028915 1.0655e-07
8:42552863 T A 0.029646 -1.1561e-05
8:42555090 T G 0.042243 1.4198e-05
8:42556857 C T 0.049277 -8.5184e-06
8:42559586 A G 1.551516 1.3145e-06
8:42562962 G A 0.071087 1.5842e-05
8:42568393 A G 0.029204 -1.2874e-05
8:42569982 A G 0.041141 1.0776e-05
8:42572201 A G 0.029357 -1.4300e-05
8:42573292 C G 0.073912 2.0242e-05
8:42575700 G T 0.071971 1.6717e-05
8:42583171 G A 0.075908 1.8278e-05
8:42585300 C T 0.071284 1.6300e-05
8:42585694 C T 0.072488 1.7850e-05
8:42587065 T C 0.071192 1.6067e-05
8:42587659 C G 0.071338 1.5350e-05
8:42589908 A C 0.061404 -1.1092e-05
8:42592303 C T 1.926441 2.2483e-06
8:42593596 A G 0.044901 1.4326e-05
8:42594761 T C 0.029844 -9.4030e-06
8:42601769 C G 0.156817 1.2982e-05
8:42601862 G C 0.076897 1.3714e-05
8:42605081 C T 0.029544 -6.1256e-06
8:42608982 A T 0.039554 1.2673e-05
8:42616700 C T 0.073120 1.9334e-06
8:42617910 T C 0.283715 -1.7734e-06
8:42618319 C A 0.043766 6.1979e-06
8:42618902 A C 0.028552 -6.4630e-06
8:42621895 G A 0.028671 1.4845e-05
8:42622684 T C 0.028572 1.4216e-05
8:42627893 G A 0.030044 -1.0263e-05
8:42629385 A C 0.041974 -1.3461e-05
8:42629520 C A 1.855531 4.1242e-08
8:42639293 C T 0.431975 -1.2819e-05
8:42650173 G A 0.045303 -1.7943e-06
8:42662064 G C 0.034063 -1.4816e-05
8:42666208 A G 0.050477 -2.4565e-05
8:42666682 T C 0.049015 1.4108e-05
8:42673057 A G 0.108869 -2.7548e-05
8:42674498 C A 0.166197 -1.6070e-05
8:42701334 T C 0.026614 1.6747e-05
8:42705702 C T 1.363227 -5.8094e-06
8:42713431 G A 0.065161 2.6297e-06
8:42718048 T C 0.117862 1.0126e-06
8:42721765 G A 0.250547 -5.7082e-05
8:42728657 A G 0.024605 7.1804e-06
8:42746297 A G 0.028868 -5.7595e-07
8:42753664 A C 0.060677 3.7690e-06
8:42770470 A G 0.035062 2.7817e-06
8:42777352 T C 0.040730 -1.9581e-05
8:42785889 C A 0.137866 -4.6942e-05
8:42786268 T C 0.026998 1.0904e-05
8:42800400 G A 0.114764 2.8428e-06
8:42801655 T C 0.651994 3.0707e-05
8:42822736 G A 0.035555 -2.3968e-05
8:42829176 A G 0.029514 -1.1808e-05
8:42851076 A C 0.250880 -4.8449e-05
8:42859914 A G 0.060578 7.7017e-06
8:42872731 T C 0.051565 -4.8818e-07
8:42877903 G A 0.050022 1.7415e-05
8:42910467 A G 0.052480 7.3838e-06
8:42912526 C T 0.039659 9.8213e-06
8:42916320 C A 0.200603 -1.8411e-05
8:42918523 T C 0.033560 -1.2817e-05
8:42930173 C A 0.081378 -1.7555e-05
8:42932643 C G 0.176628 -3.7626e-05
8:42937273 G A 0.060864 -7.8636e-06
8:42942128 A G 0.051779 -6.3713e-06
8:42944887 C T 0.110674 2.0237e-05
8:42956084 A G 0.026610 1.4481e-05
8:42970939 C A 0.677102 1.4008e-06
8:42973362 C T 0.064461 8.2035e-06
8:42981736 T C 0.071954 1.3787e-06
8:42982776 T G 0.050443 1.0954e-05
8:42997744 T C 0.143799 -2.6569e-06
8:43016946 T C 0.052204 -4.0353e-06
8:43018358 A C 0.060629 3.5432e-06
8:43021924 T C 0.042460 -1.4724e-05
8:43045288 T C 0.073222 -1.2450e-05
8:43047593 A G 0.655894 -1.1502e-06
8:43053062 C G 0.029915 -2.3140e-05
8:43060744 A G 0.033617 -4.7647e-06
8:43078391 G A 1.924939 1.9085e-05
8:43079530 G T 0.133389 -4.8842e-05
8:43087838 A G 0.025740 -5.8777e-06
8:43092138 A C 0.056338 1.0789e-05
8:43102951 C T 1.797629 5.3558e-05
8:43112485 T C 0.029221 7.6471e-06
8:43121859 A G 0.162376 -3.4707e-05
8:43136601 C T 1.763950 4.4145e-05
8:43145487 G A 0.030051 1.2101e-05
8:43172532 G C 0.030194 8.6646e-06
8:43188001 T C 0.088066 -1.0374e-05
8:43208499 C G 0.057715 4.5590e-06
8:43217541 C T 1.927818 7.5393e-06
8:43220560 T C 0.029874 1.2064e-05
8:43225823 T C 0.157701 2.2536e-05
8:43242758 G A 0.153492 -1.8996e-05
8:43252716 G A 1.964764 -1.1152e-05
8:43285229 C G 0.101437 -3.3884e-06
8:43286377 T G 0.103797 -4.3868e-06
8:43291259 T C 0.037289 1.9344e-05
8:43296488 T C 0.066103 -3.7395e-05
8:43296796 T C 0.140872 -2.7299e-06
8:43297913 G A 0.100257 2.3427e-05
8:43303492 A G 0.056950 2.9640e-06
8:43317594 C G 0.091459 1.6409e-06
8:43330198 T C 1.922018 6.7855e-06
8:43361623 A G 0.060605 -7.5295e-06
8:43365103 G A 0.035195 -1.3965e-05
8:43369269 T C 0.062921 -3.5112e-05
8:43372511 T C 0.055363 5.7579e-06
8:43373359 T C 0.058861 -3.6813e-06
8:43377582 T C 0.031809 -5.2974e-06
8:43381955 G T 0.023772 -3.7306e-05
8:43383554 T C 0.052143 -7.9456e-06
8:43388654 A G 0.080613 -2.7108e-05
8:43389423 C T 0.196755 3.2092e-05
8:43393939 A G 0.053792 -5.1934e-07
8:43397719 C T 0.364566 3.2264e-05
8:43402234 T C 1.251019 5.1859e-06
8:43402940 T C 0.369622 -5.9825e-05
8:43404187 T C 0.054853 2.5550e-06
8:43404273 A G 0.036851 1.3598e-05
8:43411468 T C 0.031754 -1.7154e-05
8:43413666 T C 0.297301 -3.2487e-05
8:43420832 G A 1.927536 7.9454e-06
8:43422884 C T 0.060731 -7.8721e-06
8:43425133 G A 0.088980 2.5518e-06
8:43427061 T C 0.032169 1.7524e-06
8:43429201 A G 0.098993 1.8617e-05
8:43429760 C T 0.094345 -6.0775e-06
8:43439773 C G 0.050841 -3.0965e-05
8:43471636 T C 0.044456 1.3534e-05
8:43483753 T C 0.032244 1.1980e-06
8:43490357 A G 0.380709 2.1374e-05
8:43491314 T C 0.077220 -2.6319e-05
8:43499297 G A 0.249234 -1.7699e-05
8:43504595 A G 0.047343 -1.8571e-06
8:43515434 T C 1.914403 8.0032e-06
8:43518958 T C 0.024142 3.7262e-06
8:43528072 T C 0.062781 -3.3014e-05
8:43552124 C A 0.039802 -8.7086e-07
8:43552252 C T 1.935866 4.2474e-06
8:43572130 A G 0.029007 1.2249e-05
8:43574353 G A 0.168665 1.0535e-05
8:43581635 T C 0.362373 -6.5504e-05
8:43582392 T C 1.869613 6.7939e-06
8:43589383 A G 0.039635 2.7057e-06
8:43595702 T C 0.068840 -3.4441e-06
8:43597051 G A 1.906920 -9.1027e-06
8:43598189 T C 0.040587 -5.8465e-06
8:43604183 A C 0.090826 1.2727e-05
8:43636369 C T 1.950852 4.5002e-06
8:43654190 T C 0.102814 8.9671e-06
8:43655230 A G 1.941234 -5.6627e-06
8:43656991 C A 0.163395 3.4353e-05
8:43657313 G A 1.915450 -4.4802e-06
8:43662994 T C 0.084652 2.0270e-05
8:43663334 A C 0.028552 9.6164e-06
8:43676667 T C 0.024690 -3.4079e-06
8:43678703 A G 0.062247 9.6403e-07
8:43680645 A G 0.091958 -6.5707e-07
8:43689226 G T 1.943359 -5.7391e-07
8:43690438 A G 0.038340 3.2698e-06
8:43691017 A G 0.049151 -1.7640e-05
8:43698786 G A 0.399384 1.9309e-05
8:43700429 A G 0.039203 -1.4755e-05
8:43732564 C T 0.055992 1.7535e-06
8:43740501 G C 1.155464 -3.0519e-05
8:43749639 T C 0.045690 1.9506e-06
8:43750154 A C 0.037531 6.7488e-07
8:46936447 G A 1.431067 1.1758e-05
8:46940592 A G 0.024305 9.0874e-06
8:46941376 T C 1.356873 -3.0599e-06
8:46950898 T C 0.032614 1.3314e-05
8:46970354 A G 0.029663 -2.0107e-06
8:47009418 A G 0.278942 4.3417e-08
8:47010455 A G 0.053153 3.8134e-05
8:47016529 A G 0.097745 -1.7217e-05
8:47021723 A G 0.031506 1.4254e-05
8:47030877 T C 0.491424 -1.5692e-05
8:47037441 C G 0.116005 -1.2268e-05
8:47042399 G A 1.951750 8.7158e-07
8:47042606 C G 0.029779 7.0352e-06
8:47050293 T C 0.115108 9.7554e-06
8:47050750 T C 1.260131 -6.6168e-06
8:47052504 G C 0.100730 2.1841e-05
8:47052818 T C 0.085750 6.6815e-06
8:47068553 T C 0.032822 5.4890e-06
8:47071977 T C 0.194007 -3.1230e-05
8:47086726 A G 0.050314 2.6037e-05
8:47087445 C T 1.961296 -3.1421e-06
8:47093241 A G 0.084710 -3.0268e-05
8:47105862 T C 0.070682 7.5007e-06
8:47120629 A G 0.025743 -1.9264e-06
8:47133526 G C 0.053704 -1.1530e-05
8:47138816 G A 1.930117 1.7517e-05
8:47140766 A G 0.125807 2.6901e-05
8:47144127 C T 1.509338 1.8581e-05
8:47148771 T C 0.043055 -9.4782e-06
8:47151369 T C 0.059364 -1.7141e-06
8:47164904 A C 0.020552 -2.6194e-05
8:47168473 T C 0.029442 7.8065e-06
8:47173119 A G 0.034954 -1.0273e-05
8:47187775 A G 0.067905 -3.4413e-05
8:47229450 C T 0.083993 3.7244e-06
8:47251806 A G 0.027875 1.4194e-05
8:47255449 A G 0.050453 2.0922e-05
8:47277058 C T 0.029034 -6.1968e-07
8:47285003 T C 0.115438 -7.8184e-06
8:47291452 T C 0.030146 -1.9749e-05
8:47293267 T C 0.286408 -1.2609e-05
8:47297510 T C 1.904411 -1.3993e-05
8:47302520 T C 0.026600 -2.9467e-06
8:47315840 A G 0.059476 -1.4783e-05
8:47333441 A G 0.171358 2.1994e-06
8:47336387 A G 0.042688 -1.2887e-05
8:47341603 T C 0.095266 2.7640e-05
8:47357900 T C 0.036670 -1.0623e-05
8:47358722 T C 0.523471 -1.9367e-05
8:47379340 A G 0.164035 -4.6782e-05
8:47402405 G A 0.099465 1.7403e-05
8:47428718 T C 0.048498 -2.1028e-06
8:47433315 G A 0.034780 5.1877e-06
8:47434054 A C 1.427803 1.0088e-05
8:47436773 A G 0.036310 1.2510e-05
8:47442222 T G 0.062632 8.0763e-06
8:47464340 T C 0.041114 -1.0066e-05
8:47474634 T C 0.589679 -1.3239e-05
8:47484631 G C 0.095980 2.8177e-05
8:47485070 C T 0.116264 -8.3259e-06
8:47489530 C T 0.029463 5.2791e-06
8:47491399 C T 0.021813 -3.1624e-07
8:47502162 T C 0.050603 2.9529e-05
8:47532591 A G 0.175832 -3.7460e-06
8:47533724 C T 0.025533 -1.9695e-05
8:47540855 T C 0.068799 -1.6878e-05
8:47558092 A C 0.083296 3.4649e-06
8:47564718 T C 0.506587 -6.1437e-06
8:47573687 A C 0.029170 4.3843e-06
8:47579949 T C 0.021623 8.4055e-06
8:47617553 T C 0.063335 -1.2912e-05
8:47628665 A G 0.154491 -2.6093e-05
8:47647733 C T 0.071706 4.1393e-06
8:47671072 C T 0.037939 3.3106e-05
8:47673821 G A 0.070652 -2.9817e-05
8:47674036 G T 0.043820 -4.8579e-06
8:47674377 C A 0.065052 4.0200e-06
8:47675922 C T 0.021188 -6.7587e-07
8:47679327 C T 1.418807 6.4979e-06
8:47700890 A G 0.094984 2.6154e-05
8:47753446 A C 0.050430 3.3191e-05
8:47757290 T C 1.880003 2.2139e-05
8:47760856 C T 0.094665 2.8085e-05
8:47775730 T C 0.083098 8.4876e-07
8:47805286 T C 0.024370 1.6473e-07
8:47814557 T C 0.151979 -2.4863e-05
8:47826713 G T 1.785128 2.2899e-05
8:47827974 C G 0.086597 -3.2608e-06
8:47829991 A G 1.368038 9.6637e-06
8:47840732 T G 0.027029 1.1973e-05
8:47842089 G A 0.119585 7.9078e-06
8:47846592 A G 1.911101 2.1393e-05
8:47847274 G A 0.456861 -1.1166e-05
8:47864627 T G 0.088256 -2.3269e-05
8:47872632 G A 0.035239 1.6734e-05
8:47898535 G A 0.031251 -1.6570e-06
8:47912586 T C 0.191716 9.2009e-06
8:47923945 A C 0.189272 -1.2744e-05
8:47925768 A G 0.058147 2.0467e-05
8:47940693 A G 0.052483 -1.2705e-05
8:47940968 C G 0.161655 -2.9061e-05
8:47947701 G T 0.228801 -1.5915e-07
8:47951340 G A 1.503857 2.4587e-05
8:47971347 C A 1.503153 2.6746e-05
8:48017316 A G 1.360408 2.0779e-05
8:48017899 C T 0.023183 7.4547e-06
8:48052121 T G 0.076710 1.9271e-05
8:48060560 C T 0.060955 -1.4738e-05
8:48062222 A G 0.022629 6.4319e-06
8:48063515 T C 1.500376 2.3515e-05
8:48090019 G C 0.118147 -4.0761e-06
8:48174091 A G 0.077751 9.8612e-06
8:48235830 T C 0.088412 -4.9528e-06
8:48274655 A G 0.125929 -2.7316e-06
8:48281478 G A 0.297933 -1.7412e-06
8:48293081 A G 0.079226 -1.5174e-05
8:48313295 G A 0.028966 1.6484e-05
8:48326785 G A 0.022286 3.1980e-06
8:48338105 G A 0.079202 1.3895e-05
8:48343526 C T 0.043943 -2.0041e-05
8:48352405 G A 1.380729 1.4890e-05
8:48353258 T C 0.689345 2.1172e-07
8:48357061 T G 0.050569 -6.5558e-06
8:48374794 T C 0.081307 7.5900e-06
8:48382121 A G 0.021534 5.7210e-06
8:48394476 A G 0.114475 1.4526e-05
8:48394720 A G 0.032329 1.2431e-05
8:48395931 A G 0.095933 3.2555e-05
8:48397375 C G 0.168992 -3.6007e-05
8:48405745 A G 0.089830 1.4305e-05
8:48411147 G A 0.032910 -2.9568e-06
8:48411885 A G 0.191339 -1.3578e-05
8:48448607 T C 0.081110 -2.4394e-05
8:48448689 G A 0.043426 -1.5920e-05
8:48456731 T G 0.054598 -2.7445e-06
8:48499226 G A 0.105755 -1.1881e-05
8:48515523 G T 1.264799 1.4717e-05
8:48561890 G A 0.112585 -2.0176e-05
8:48572906 G A 0.056117 -1.0418e-05
8:48578019 C T 0.102243 -1.9284e-05
8:48586506 C G 0.081188 6.1098e-06
8:48591544 A C 0.125685 -3.8153e-06
8:48628222 A G 0.056005 -7.3395e-06
8:48647273 G C 0.075646 1.5410e-05
8:48659008 G A 0.041185 3.6900e-05
8:48674122 T C 0.088178 -4.4439e-06
8:48685194 A C 0.021895 2.0444e-05
8:48710684 A G 0.036266 -1.5006e-05
8:48719844 A G 0.024625 -3.6582e-06
8:48724723 G C 0.107026 -1.4156e-05
8:48795426 C T 0.033444 7.6028e-07
8:48799664 T C 0.021966 4.3074e-06
8:48802573 A G 0.073814 3.0715e-05
8:48810537 G A 0.041002 -9.7919e-06
8:48815878 T C 0.195320 7.3078e-06
8:48816204 A G 0.114016 1.8814e-05
8:48816499 C T 0.113802 -2.9135e-05
8:48816716 A G 0.512853 1.0206e-05
8:48820010 T C 0.096212 -1.3389e-05
8:48850013 A G 0.088508 7.1089e-06
8:48866788 G T 1.968001 3.6717e-06
8:48867273 C G 1.900684 1.5618e-05
8:48885436 A T 1.707024 1.9753e-05
8:48901125 A G 1.897893 1.7484e-05
8:48936111 G T 0.105894 -1.1826e-05
8:48975726 G A 0.151098 -3.1510e-05
8:48985203 A G 1.882152 3.1087e-06
8:48999554 T C 0.093087 -5.6432e-06
8:49002944 T C 0.030500 1.2601e-06
8:49015537 T C 0.133950 -1.3508e-05
8:49018790 A G 0.032587 1.6464e-05
8:49024559 T C 0.055404 -1.4233e-05
8:49028667 T A 0.111477 1.3538e-05
8:49029661 C G 0.088433 1.3714e-06
8:49037652 T C 0.067184 2.1765e-07
8:49038844 T C 0.034865 4.4348e-06
8:49040853 T C 0.056117 -1.6111e-05
8:49041963 A C 0.574720 2.7239e-05
8:49050403 A G 0.079665 -2.1888e-05
8:49053165 T C 0.165004 -1.8668e-05
8:49055488 C T 0.063420 1.5077e-05
8:49062562 T G 0.203350 2.4404e-05
8:49064181 C T 0.118599 -1.8381e-05
8:49066992 G A 0.062169 3.9691e-05
8:49072666 A C 0.211081 2.2402e-05
8:49085433 A G 0.020113 -3.5893e-05
8:49091612 C T 0.097599 -1.0149e-05
8:49099883 A G 0.217857 5.0293e-05
8:49101363 T C 1.499189 -4.5927e-05
8:49117232 G A 0.242700 -3.2117e-06
8:49139933 G A 0.076190 6.6126e-06
8:49165314 A G 0.044582 -2.8500e-06
8:49176272 G A 1.643920 7.1641e-06
8:49177299 G A 0.060456 8.2193e-06
8:49183719 T G 0.245957 5.1625e-05
8:49193586 A G 1.394859 -2.6740e-05
8:49194601 T G 1.875587 -3.6585e-05
8:49195245 T C 0.089058 -2.0447e-05
8:49196429 T C 0.112762 2.5251e-06
8:49208895 T G 0.048308 2.8836e-05
8:49210582 G A 0.029759 -1.5749e-05
8:49211589 C A 0.183386 -4.8699e-05
8:49229302 T C 0.032920 -1.7715e-05
8:49242537 T C 0.090748 -1.7903e-05
8:49252776 T G 0.144479 -5.8515e-05
8:49253638 C A 1.755767 -4.5889e-06
8:49257731 G T 0.108801 7.9205e-07
8:49265125 G A 0.067289 -5.1396e-08
8:49278088 T C 0.063981 6.9798e-06
8:49308048 A C 0.032788 1.4277e-05
8:49311740 T C 0.068717 -8.3678e-07
8:49319260 G A 0.048896 -1.1118e-05
8:49337755 C T 0.083367 -2.0499e-05
8:49347321 A G 0.043963 6.4935e-07
8:49361164 A G 0.509276 6.1208e-06
8:49366513 A G 0.354034 -1.4139e-06
8:49381411 T C 0.052803 2.5975e-06
8:49381856 T G 0.050079 1.2045e-05
8:49391221 G A 0.061639 -1.5205e-05
8:49412101 A G 0.155702 1.0713e-05
8:49412646 G A 0.103015 1.1816e-05
8:49429599 A G 0.295727 7.9953e-06
8:49432154 A G 0.039254 -1.0179e-06
8:49457532 T C 0.306956 6.5931e-06
8:49457858 T C 0.082660 -1.3840e-06
8:49469523 T G 0.475146 1.6910e-05
8:49508984 G T 0.172901 -9.8656e-06
8:49525128 T A 1.791904 1.6363e-05
8:49529985 A C 0.493535 1.8351e-05
8:49532256 G T 0.058752 -4.3990e-06
8:49537542 C T 0.194014 3.8559e-05
8:49553733 T C 0.259580 2.4847e-05
8:49553866 C T 0.107343 -1.7320e-05
8:49554329 A G 0.037813 1.0598e-05
8:49558495 T G 0.053986 -8.4413e-06
8:49572341 T C 1.820826 9.5790e-06
8:49581021 G A 0.114751 -2.2359e-05
8:49581767 T G 0.112701 -1.3966e-05
8:49586541 T G 0.062139 3.6377e-07
8:49589181 T C 1.485104 -7.1710e-07
8:49589585 G A 0.098309 -1.3289e-06
8:49593467 G A 0.084683 -1.3966e-05
8:49621176 T C 0.065389 8.1476e-06
8:49623168 G A 0.022507 7.5883e-07
8:49625588 G T 0.083326 -9.3305e-06
8:49626240 A C 0.053622 -9.5502e-06
8:49627257 A G 0.147783 -8.8985e-06
8:49629061 A G 0.051035 -1.7675e-05
8:49632503 T C 0.206879 -4.4591e-06
8:49633617 G A 0.035307 4.0857e-06
8:49643243 G A 1.653833 -1.9906e-05
8:49646945 G A 0.034083 -1.3683e-06
8:49647910 A C 1.210554 -5.4101e-06
8:49674223 T C 0.117549 -1.5282e-05
8:49678923 C T 0.121897 3.1069e-05
8:49683824 T G 0.067779 -1.8757e-05
8:49691705 A G 0.228291 7.3645e-06
8:49696665 A G 0.027607 -2.8696e-06
8:49715377 G A 0.054305 -1.5185e-05
8:49723442 G T 0.447689 8.5711e-06
8:49729020 C T 0.254531 2.1586e-05
8:49730840 C T 0.020678 1.6447e-05
8:49732135 C T 0.027375 7.7566e-06
8:49740122 A G 0.165163 3.3779e-05
8:49741537 T C 0.054577 1.1102e-05
8:49749707 T C 0.094913 -2.5818e-05
8:49756544 G T 0.022337 2.9638e-06
8:49765328 G A 0.023591 1.6836e-05
8:49788888 A G 0.146774 -8.6978e-06
8:49792425 A G 0.091727 -8.3672e-06
8:49793010 A G 0.025703 7.7831e-06
8:49805365 C T 0.023683 -6.0216e-06
8:49807428 C G 0.174091 4.3965e-05
8:49812201 T A 1.129506 5.5969e-06
8:49819452 C A 0.027287 -6.6764e-06
8:49833277 A G 0.107764 1.9484e-05
8:49838485 G A 0.034447 -5.6121e-06
8:49838908 G T 1.130526 -4.0246e-05
8:49840475 T C 0.077091 -2.3513e-05
8:49842246 A G 0.131063 -3.9243e-05
8:49843023 C G 0.212506 -6.9495e-06
8:49844989 C T 0.181666 8.1382e-06
8:49846634 A G 0.143928 -3.6597e-06
8:49859565 T C 0.021783 -1.4095e-05
8:49882086 T C 0.047649 -1.4579e-05
8:49882398 G A 0.077632 -1.5337e-06
8:49883256 C G 1.107972 -7.2459e-05
8:49901366 T C 0.023863 4.8462e-06
8:49903851 G A 0.380202 -3.0572e-05
8:49926250 A C 0.183747 -6.7638e-06
8:49939689 A G 0.116709 1.5655e-05
8:49940212 A G 0.062101 5.3099e-07
8:49946351 G A 0.023428 -2.5596e-06
8:49946568 A G 0.112051 -4.6184e-05
8:49956520 A G 0.043623 -1.6643e-06
8:49964665 G A 0.116628 -3.0956e-05
8:49966533 A C 0.132491 3.0655e-05
8:49980697 T C 0.484862 -5.2332e-06
8:49987801 G A 0.055155 1.4013e-05
8:49991118 G A 0.069258 -7.9333e-06
8:49991888 T C 0.021266 4.3262e-06
8:49994947 A G 0.030466 -1.0287e-05
8:49996107 T C 1.050392 -2.9451e-05
8:49997879 A C 0.046074 -4.5468e-06
8:50010771 A G 0.138879 -2.1202e-05
8:50011678 T C 0.025216 -2.8382e-06
8:50019679 C T 0.792553 -5.2051e-06
8:50035782 A T 0.032241 -3.6900e-06
8:50044418 T C 0.040458 -2.9844e-05
8:50054005 T C 0.088256 2.9319e-05
8:50058775 A G 0.715285 2.1473e-05
8:50058986 T C 1.844145 -1.7629e-05
8:50062379 C T 0.305671 -5.8447e-05
8:50063607 G A 0.673862 1.7378e-05
8:50072247 T C 0.119891 -9.9293e-06
8:50073345 C T 0.044701 -1.4316e-05
8:50093447 T C 0.025747 1.9470e-06
8:50106551 A C 0.388994 -2.4070e-05
8:50111144 G A 0.965420 -1.7059e-06
8:50129604 C T 0.043208 2.8271e-05
8:50133185 C G 0.036725 -4.7037e-06
8:50146327 T C 0.962612 3.1680e-06
8:50149956 A G 0.049920 5.8500e-06
8:50167958 T G 1.488690 1.6087e-05
8:50168889 C T 0.108502 7.1711e-06
8:50169846 T C 0.063298 1.3017e-05
8:50195185 T C 0.525436 1.5444e-05
8:50200345 A C 0.023656 1.3826e-05
8:50205976 G A 0.106931 3.5167e-05
8:50225068 G A 0.060122 -8.4806e-06
8:50225832 T G 0.143558 1.0020e-05
8:50227298 T C 0.412942 -2.5202e-05
8:50235530 C T 0.209361 3.1846e-05
8:50244450 A G 1.901497 2.2449e-06
8:50247584 T A 0.042015 -2.6686e-06
8:50250537 A G 1.245957 3.4009e-08
8:50282063 T C 0.364951 2.2554e-05
8:50289157 C T 0.116237 1.1508e-05
8:50293544 A G 1.727273 2.4839e-05
8:50296979 A G 0.057185 -2.4125e-05
8:50309961 C A 0.271483 1.4422e-05
8:50325178 C T 1.271013 5.5071e-06
8:50326100 C A 0.147610 1.9950e-05
8:50327607 A G 0.069169 -3.1397e-05
8:50352286 T G 0.021307 -2.7929e-05
8:50373627 A G 0.022565 1.6535e-05
8:50374624 T C 0.024632 -1.4975e-06
8:50380986 G T 1.666882 2.5786e-05
8:50388919 C T 0.066079 1.8158e-05
8:50394146 T C 0.104460 -1.5259e-05
8:50402730 A G 0.044942 8.7413e-06
8:50403237 G A 1.588948 8.6265e-06
8:50424619 G A 0.040461 -2.4354e-06
8:50427312 A G 0.058514 2.3055e-05
8:50430387 C T 0.071049 -1.6411e-05
8:50434928 A C 0.063713 3.6797e-06
8:50460116 T C 0.183791 -4.1704e-06
8:50468442 A G 0.104259 -9.0961e-06
8:50489782 A G 0.164483 -7.8856e-06
8:50505976 C T 0.084084 -7.8773e-06
8:50513299 T C 1.815580 7.5825e-06
8:50542080 T C 1.739890 5.6950e-06
8:50542081 G A 1.811300 -2.6851e-07
8:50542474 C T 1.808903 -1.5982e-06
8:50542665 G T 1.745336 7.5266e-06
8:50545426 G A 0.022639 6.5051e-06
8:50546113 G A 0.386230 8.0049e-06
8:50577748 T C 0.027382 -1.3817e-05
8:50595769 C T 0.077485 6.5225e-08
8:50606521 A G 1.935978 1.2477e-05
8:50608329 A T 0.242027 -1.6813e-05
8:50610410 A G 0.022483 -9.3542e-06
8:50611585 G A 0.136901 -4.9978e-06
8:50622863 C A 0.105694 -1.4899e-05
8:50625622 C G 0.082381 1.9708e-05
8:50628068 A C 0.061659 -1.3202e-05
8:50654200 A G 0.092706 -8.8768e-06
8:50662572 T G 0.106363 1.1649e-05
8:50663659 A G 0.061010 -1.9714e-05
8:50670303 C T 0.092825 4.4726e-06
8:50694350 A G 0.048281 -9.8446e-06
8:50697565 T C 1.673508 -4.4953e-07
8:50707839 G A 0.031309 -3.2915e-06
8:50711285 C T 0.067442 2.1077e-06
8:50729405 C T 1.233881 2.9503e-06
8:50730371 G A 0.035528 5.6938e-06
8:50740815 G A 0.127007 2.4012e-06
8:50744883 C A 0.079831 1.6434e-05
8:50745588 A G 0.687869 -1.5254e-05
8:50760823 T C 1.637892 2.9570e-06
8:50766599 T G 0.030734 -1.3784e-06
8:50776092 A G 0.039448 5.5843e-06
8:50777159 C A 0.049858 -1.0221e-06
8:50778390 T C 0.045813 -1.4724e-05
8:50799697 A G 1.894276 -5.2907e-07
8:50802278 G A 1.218826 1.5086e-05
8:50815368 T C 0.034274 -1.1077e-05
8:50815390 T G 1.894939 1.8030e-06
8:50826149 C G 0.056998 2.0850e-06
8:50842049 C T 0.104256 -2.7105e-06
8:50843328 T C 0.034175 7.0611e-06
8:50843927 G T 1.649186 3.4980e-06
8:50847168 C T 0.086495 -1.5000e-06
8:50850931 A C 0.038768 -3.7480e-06
8:50859299 A G 0.036035 1.6963e-05
8:50878647 G T 0.074799 -3.4571e-06
8:50891811 C A 0.065736 -2.2410e-05
8:50900089 A C 0.036297 -4.9758e-06
8:50912615 A C 1.281522 6.8643e-06
8:50912974 T C 0.071893 -9.1855e-06
8:50919029 A G 0.030530 -9.0025e-06
8:50920213 A G 1.568957 -9.4452e-07
8:50921657 G A 0.034250 -8.5304e-06
8:50933977 C T 0.093196 2.8343e-05
8:50940763 G A 0.021409 -9.9468e-06
8:50946702 T C 1.260692 8.0878e-06
8:50949131 T C 0.163722 1.0233e-05
8:50951742 A G 0.037021 1.4379e-05
8:50958890 T C 0.451626 -1.0131e-05
8:50965643 A T 0.098489 -5.8581e-06
8:50978997 G A 0.049756 6.8116e-06
8:50993420 A G 0.323626 2.6268e-05
8:51004266 C T 1.714881 4.8657e-06
8:51007687 A G 0.079644 2.6549e-05
8:51008315 A G 0.083880 1.4201e-05
8:51020668 T G 0.043987 -1.5698e-05
8:51040545 T G 0.099639 4.9827e-06
8:51056341 A G 0.599848 -9.6606e-06
8:51059267 C T 0.076102 -1.0174e-05
8:51074734 C A 0.048033 2.8382e-06
8:51077898 C T 0.031625 -3.9897e-07
8:51081987 T C 0.088640 -2.6661e-05
8:51082990 C T 0.051232 1.8696e-05
8:51104109 T G 0.038282 5.4172e-06
8:51108776 T C 0.026930 -1.0701e-05
8:51110797 G A 0.044837 -5.4957e-07
8:51127054 T C 0.581652 -2.3092e-06
8:51133468 T C 0.066144 -2.6325e-06
8:51133536 T C 0.024747 -6.7705e-06
8:51144599 T C 0.024061 -8.8725e-07
8:51149813 A C 0.560077 -4.0466e-06
8:51161011 A G 0.042273 -2.5963e-05
8:51189048 C A 0.154566 -3.9751e-06
8:51195738 G A 1.852240 8.1549e-06
8:51202094 T C 0.133776 1.7038e-05
8:51205111 T C 0.062356 2.0851e-05
8:51207180 T C 0.091459 -2.6772e-05
8:51210957 C T 0.080467 -2.3179e-05
8:51215873 G A 0.072566 1.6022e-05
8:51227442 A G 0.091057 9.5255e-06
8:51230877 C A 1.109338 -1.8233e-05
8:51254930 C T 0.058385 -4.5093e-06
8:51255110 A T 0.029323 -1.1460e-05
8:51268093 T G 0.133579 1.8865e-05
8:51269946 A G 0.028348 -1.4620e-05
8:51270707 A G 0.076360 -1.3023e-06
8:51288814 T C 0.462413 2.4008e-05
8:51299218 C T 0.088307 1.7581e-05
8:51301772 T C 0.136962 -6.9337e-06
8:51311051 C T 0.065477 -1.9259e-05
8:51312683 A G 0.047101 -1.1799e-06
8:51313873 T C 0.028953 -1.1846e-05
8:51325834 G A 0.079862 2.5535e-05
8:51326156 A G 0.142915 -2.3395e-05
8:51328497 A G 1.390786 -4.9825e-06
8:51334289 A G 0.030558 -8.6436e-06
8:51335717 A G 0.058705 9.9468e-06
8:51336584 G A 0.108366 1.9249e-05
8:51337580 C A 1.583253 4.2544e-06
8:51343435 T C 0.037299 1.7235e-05
8:51357021 C T 0.146675 8.0962e-06
8:51358188 A G 0.046329 -1.0901e-05
8:51360604 A G 1.799869 1.4372e-05
8:51365953 G A 0.420310 1.4019e-05
8:51366514 A G 0.036099 7.9152e-06
8:51377950 T C 1.686485 -8.7098e-06
8:51381333 C T 0.053296 2.0466e-05
8:51386208 G A 0.347234 -3.8040e-06
8:51386305 A G 0.038670 -9.1185e-06
8:51392023 A C 0.068615 9.8108e-06
8:51400686 T C 1.794481 3.8561e-06
8:51400895 G A 1.589009 8.4714e-06
8:51409290 A C 0.291208 -2.8311e-06
8:51435532 A G 0.192644 -2.3241e-05
8:51439474 A G 0.176471 3.6460e-07
8:51455529 A G 0.201786 -7.7047e-06
8:51462689 T C 0.040747 -1.2238e-05
8:51465762 T C 0.056522 -1.0761e-05
8:51466904 G C 1.676282 -9.4087e-06
8:51475319 G A 0.049590 -4.9106e-06
8:51477675 G A 0.037782 1.2545e-06
8:51500032 C T 0.147851 1.1393e-05
8:51531333 G C 0.114839 3.1921e-05
8:51533743 T A 0.050423 6.8111e-06
8:51533890 T C 0.169964 -1.3078e-05
8:51533891 A G 0.122533 1.6705e-05
8:51539966 A G 0.408645 9.2104e-06
8:51544593 C T 0.081864 -1.5815e-05
8:51545401 T G 1.468098 -1.0928e-05
8:51550063 T C 0.067255 -8.5767e-07
8:51554667 C A 0.045881 9.9874e-06
8:51557811 C T 0.301146 2.9152e-05
8:51576668 T G 0.419066 3.7507e-06
8:51595171 C T 0.387036 7.1596e-06
8:51598620 A G 1.845536 -2.5363e-05
8:51617003 T G 1.415520 -2.9959e-05
8:51631048 T C 0.047591 -9.8314e-06
8:51642006 G A 0.045116 1.5770e-05
8:51666615 G A 0.051368 -3.4914e-06
8:51677135 A G 0.386410 8.8669e-06
8:51679040 G C 0.098707 -5.0252e-06
8:51685358 A C 0.047553 1.1944e-06
8:51697117 A G 0.087977 -1.4614e-06
8:51701084 A G 0.067942 1.7684e-05
8:51725868 T C 0.612546 1.8674e-05
8:51743861 G A 0.193752 2.0451e-05
8:51759993 A G 0.223970 1.5764e-05
8:51761805 C A 0.588805 1.4362e-05
8:51763709 A G 0.041984 2.0308e-05
8:51779657 G T 0.038778 -3.5633e-06
8:51783813 A G 0.055084 2.9138e-05
8:51787118 A G 0.057804 -2.9323e-06
8:51800598 G A 0.067442 -1.3647e-05
8:51810842 G A 0.344793 1.8295e-06
8:51815195 A G 0.040873 -1.3015e-06
8:51842641 T C 0.073712 -1.3046e-06
8:51847471 A G 0.068993 -2.7336e-06
8:51859594 T C 0.058038 -5.4854e-06
8:51882844 C T 0.028637 7.6337e-06
8:51884130 A G 0.494548 1.5691e-05
8:51887069 G C 0.201817 -6.0607e-06
8:51887399 A G 0.070074 9.2680e-06
8:51892176 G A 0.057977 -9.1771e-06
8:51897268 C T 0.353027 -5.5692e-06
8:51912197 A G 0.083425 2.8471e-06
8:51912435 C A 0.025607 -7.0988e-06
8:51927790 C T 0.077451 -1.2961e-05
8:51928267 T C 0.157796 2.8730e-05
8:51932961 G A 0.041284 2.3547e-05
8:51955260 A G 0.388889 6.1989e-06
8:51962047 G T 0.107615 1.0581e-05
8:51966071 G A 0.534010 1.1051e-05
8:51969747 C T 0.068119 1.1092e-05
8:51971349 A G 0.744612 1.3265e-05
8:51971928 A G 0.042746 3.7133e-06
8:51972193 G A 0.072406 6.1400e-06
8:51972302 T C 0.103021 -8.8109e-06
8:51980821 C T 0.491839 -3.0430e-06
8:51982267 T C 0.217623 6.5543e-06
8:51991265 A G 0.020668 -1.8568e-05
8:51993373 A G 0.117216 -8.4551e-06
8:51994118 T C 0.068353 9.5809e-06
8:52000874 C T 0.034206 -1.6411e-05
8:52019522 C T 0.697967 -2.2657e-06
8:52022731 A G 0.541633 -3.4085e-06
8:52039462 A G 0.042226 -2.3941e-06
8:52042308 G A 0.091397 6.2901e-06
8:52049855 C G 0.038071 -4.8652e-06
8:52053063 G T 0.106180 7.4500e-07
8:52053646 G A 1.977993 6.3324e-06
8:52054326 T C 0.643801 -3.9285e-07
8:52059990 A C 0.070655 2.4013e-05
8:52060365 G A 0.163457 -5.9314e-06
8:52067626 A G 1.921998 1.9326e-05
8:52077192 G A 0.499084 8.7495e-07
8:52082046 C T 0.435113 4.6219e-07
8:52091118 T C 0.090751 1.2467e-05
8:52098628 A G 0.055189 -1.4806e-05
8:52100473 A C 0.048611 6.5201e-06
8:52106337 C A 0.274750 9.9375e-06
8:52110166 T G 0.021303 -3.1721e-05
8:52114018 T C 0.046476 -7.8623e-06
8:52116323 C T 0.036456 -2.5778e-06
8:52117079 T C 0.063672 -2.2055e-07
8:52123904 A G 0.052633 -9.9716e-06
8:52133220 C A 0.024853 -1.0361e-05
8:52136017 G A 0.046394 3.7547e-06
8:52140796 A G 0.462073 -1.3849e-06
8:52145648 G T 0.128020 -2.7124e-06
8:52145753 C G 0.035171 -1.0807e-05
8:52151429 G A 0.198186 3.0871e-06
8:52152883 A G 0.040536 9.8735e-06
8:52163427 G A 0.110212 -5.4730e-06
8:52165081 C T 0.025975 7.5435e-07
8:52167002 T C 0.081439 -1.0959e-05
8:52188944 A G 0.081898 2.9117e-06
8:52209355 A C 0.027787 4.2623e-06
8:52215756 T G 0.061459 1.5253e-05
8:52218340 T C 0.038187 3.2332e-05
8:52228072 T C 0.517106 -6.9459e-06
8:52233408 T C 0.527224 -1.5615e-06
8:52239859 T C 0.022820 4.6474e-05
8:52243370 G A 0.026083 -1.2562e-06
8:52249955 C T 0.477366 -7.8175e-08
8:52258429 T A 0.026097 1.6085e-06
8:52263738 G A 1.526847 5.7813e-07
8:52272254 G A 1.503759 -3.6407e-06
8:52277190 C T 0.048607 1.6964e-05
8:52281207 A G 0.048556 4.9788e-06
8:52284560 T A 0.027787 -1.0655e-05
8:52288603 G A 0.031187 -1.6691e-05
8:52295901 C T 1.683528 -2.0828e-06
8:52308016 G A 0.165694 -1.0531e-05
8:52310188 A C 0.106180 1.3761e-06
8:52323908 G A 0.045214 -1.4730e-05
8:52324475 T C 1.438788 -4.2155e-06
8:52325767 G T 0.164279 -1.1209e-05
8:52332209 T C 0.054071 -4.2594e-06
8:52332549 T C 0.078940 -7.0358e-06
8:52337956 A G 0.043963 1.6592e-06
8:52338934 C T 1.690004 -6.0341e-06
8:52342512 C A 0.082055 -1.8224e-06
8:52364808 C T 1.958118 -1.0548e-05
8:52366156 T C 0.023884 1.0163e-05
8:52366300 G A 0.246535 3.4163e-05
8:52382915 C T 0.029191 1.0481e-06
8:52383066 A C 0.046887 -4.1538e-06
8:52384727 C T 0.030564 2.0802e-08
8:52387293 A G 0.097521 -2.3238e-05
8:52401643 T C 0.054003 2.1827e-05
8:52402983 G A 0.092499 -4.8509e-06
8:52404537 G A 0.496112 1.4828e-05
8:52412226 T G 1.272166 -4.0895e-06
8:52413408 A G 0.066776 -9.1752e-06
8:52414600 T C 0.042552 -6.4324e-06
8:52416201 C T 0.175835 -5.7617e-06
8:52420536 C T 0.202847 3.6671e-08
8:52426739 C T 1.295162 -2.4376e-06
8:52430661 C T 0.083105 4.1654e-06
8:52432392 C G 0.264836 2.2914e-06
8:52432835 A C 0.033063 1.3840e-05
8:52441919 A G 0.045745 -7.6966e-06
8:52442180 A C 0.028086 -6.6149e-06
8:52445492 G A 0.054071 -1.8368e-05
8:52457147 A C 0.237172 -2.5901e-05
8:52457927 C T 0.071464 1.7329e-05
8:52471239 C T 0.112650 3.8792e-05
8:52494143 C T 0.086828 -6.2950e-06
8:52497762 C T 0.333077 1.7854e-05
8:52500802 C T 0.183536 -1.5751e-05
8:52501103 A G 0.061836 5.6075e-06
8:52502617 C T 0.053098 -1.8963e-05
8:52511506 C T 0.090146 -1.2644e-05
8:52513874 C T 0.061183 -1.5590e-05
8:52522097 C T 0.551438 -3.0282e-06
8:52528272 G A 0.388035 -9.8878e-07
8:52529058 G A 1.808029 -4.3242e-07
8:52531650 A C 0.062115 1.0569e-05
8:52534104 T C 1.321810 5.2429e-07
8:52534990 A C 0.093737 -6.5685e-06
8:52538985 C T 1.844479 6.2997e-06
8:52540001 G T 0.243937 -1.0046e-05
8:52558395 A C 1.477471 1.1341e-05
8:52558675 T C 0.065195 3.2943e-06
8:52567146 T C 0.055658 -1.7347e-05
8:52567781 T C 0.064787 5.0234e-06
8:52573356 G A 1.429938 1.1094e-05
8:52580024 G A 0.035147 4.9592e-06
8:52610495 A G 0.030568 -1.4232e-05
8:52612366 T G 0.152169 -2.0572e-05
8:52616018 T C 0.077805 1.1229e-05
8:52619219 A G 1.570596 2.0033e-05
8:52623814 T C 0.030530 2.8790e-05
8:52624028 A G 1.489493 1.0024e-05
8:52626868 A C 0.025026 -1.1186e-05
8:52628820 A G 0.201633 -9.8277e-06
8:52631229 T C 1.399387 5.7498e-06
8:52650462 G A 0.218299 -9.9365e-06
8:52659004 A G 0.058049 -3.8588e-06
8:52659963 A G 1.592497 6.5050e-06
8:52682886 T C 0.448539 -8.9126e-06
8:52687736 C T 1.966702 -1.0420e-05
8:52691913 T C 0.156147 -2.8579e-05
8:52697798 C T 0.103518 -5.9282e-07
8:52718273 G T 0.151918 5.6578e-06
8:52741542 G A 0.032710 -3.8894e-06
8:52747547 C T 0.194786 -1.1552e-05
8:52747862 A G 0.069768 8.8856e-06
8:52759073 A C 0.061986 4.8769e-06
8:52765363 T G 0.258669 -1.4803e-07
8:52779844 C A 1.816896 -1.9515e-05
8:52784653 C T 0.063641 2.4132e-06
8:52790260 C T 0.120605 -2.5246e-05
8:52801391 T C 1.363676 -4.9112e-06
8:52806682 T C 1.622157 -3.7127e-06
8:52808038 C T 0.024115 6.6727e-06
8:52811542 T G 0.032679 7.0498e-06
8:52815242 A C 0.063108 1.0138e-05
8:52816356 A G 0.044585 1.8952e-05
8:52817287 T C 0.521859 -3.9043e-06
8:52818777 A C 0.027341 -2.7226e-06
8:52845166 T C 0.056434 -1.4687e-05
8:52848257 A G 0.229865 -4.1530e-06
8:52853882 G A 0.146978 -1.3207e-05
8:52860154 C T 0.156677 -2.7529e-05
8:52865336 G A 0.036541 8.9226e-06
8:52869751 C T 0.039866 -1.1828e-05
8:52887541 T C 0.180361 -8.3653e-06
8:52889277 A G 0.079841 -1.9862e-08
8:52892354 G A 0.020188 1.2015e-05
8:52893014 C T 0.121629 -1.1611e-05
8:52894246 T C 0.145665 5.6311e-06
8:52902202 C T 0.064015 2.2314e-05
8:52903063 G A 0.330439 -9.7488e-06
8:52911405 G C 0.020164 8.1791e-08
8:52913147 C A 0.179460 5.1309e-06
8:52913908 G A 0.402587 7.7375e-06
8:52914736 T C 0.312668 2.2452e-05
8:52917469 T C 0.391129 3.9354e-05
8:52918748 G A 0.445856 3.3464e-05
8:52919398 A T 0.090976 -2.3317e-05
8:52919458 T C 0.045357 -5.9657e-06
8:52920379 T C 0.089120 -1.8440e-05
8:52923676 T C 0.048213 6.9826e-06
8:52923809 G A 0.140093 4.4483e-06
8:52929877 T C 0.245501 1.3329e-05
8:52930270 A G 0.280655 -4.1773e-06
8:52934579 A G 0.872517 -3.6545e-07
8:52944835 G A 0.203976 9.0943e-06
8:52944942 A G 0.105632 -6.2906e-06
8:52951523 C T 0.777505 -5.3071e-06
8:52951693 T C 0.149976 5.7028e-07
8:52953283 G A 0.867002 -2.8157e-06
8:52968730 A G 0.077917 -1.7191e-06
8:52969933 C T 0.060445 2.6927e-05
8:52972925 G A 0.033512 1.0769e-05
8:52983048 A G 0.199937 5.6420e-07
8:52991701 T C 0.038649 -6.1082e-06
8:52991827 T C 0.167642 1.1290e-06
8:52992325 A G 0.076023 -4.4437e-06
8:52996130 G T 0.028847 -6.5750e-06
8:53001262 T C 1.181231 7.3948e-06
8:53004768 G T 0.358620 4.1441e-06
8:53005445 C T 0.063155 -5.7787e-06
8:53011018 G A 1.421211 3.9865e-07
8:53011930 C G 0.251427 1.1289e-05
8:53017258 T C 0.543132 1.0306e-05
8:53018399 C A 0.049491 1.4683e-05
8:53019424 A G 0.031193 -8.7729e-06
8:53028767 A G 0.023710 -1.4324e-05
8:53032373 T C 0.288444 -1.0775e-06
8:53039395 A G 0.324037 7.6288e-06
8:53045093 A G 0.085036 -1.6949e-06
8:53052419 C T 0.025121 3.8662e-06
8:53054418 C G 0.180184 -1.6518e-05
8:53055056 T C 0.134463 -3.3343e-05
8:53059486 A G 0.302690 7.3369e-06
8:53059791 T C 0.055587 1.6573e-05
8:53062214 C T 0.041600 -6.8092e-06
8:53062412 C T 0.038945 -1.0722e-06
8:53064614 A G 0.058402 -2.1140e-05
8:53068920 T C 0.369041 2.5620e-05
8:53078165 T C 0.306722 -2.2441e-05
8:53079096 T C 0.050073 6.9141e-06
8:53081817 A G 0.445275 -2.8432e-05
8:53099635 T C 0.089579 -2.5957e-06
8:53101303 G A 0.171038 -9.2216e-06
8:53110206 C A 0.437370 -2.5840e-05
8:53110400 A G 0.097232 -1.5760e-06
8:53111074 A G 0.433868 1.2749e-06
8:53111809 T C 0.325258 -9.9184e-06
8:53113810 C A 0.330888 9.8696e-06
8:53114569 T C 0.939949 1.3205e-05
8:53116537 C T 0.096722 -4.8338e-06
8:53123740 T C 0.026349 -1.1106e-05
8:53126985 T C 0.327461 -1.4618e-05
8:53136564 T G 0.340285 -8.4881e-06
8:53136781 T C 0.026121 -1.7446e-06
8:53138151 T C 0.081868 -4.1676e-06
8:53138912 G A 0.075707 -1.0062e-05
8:53144670 C T 0.041400 -9.3764e-07
8:53149418 T G 0.024173 -1.1335e-05
8:53150019 G A 0.087916 5.0000e-06
8:53150309 C T 0.066701 -2.8771e-06
8:53151977 T C 0.047230 1.8508e-05
8:53164390 A G 0.035487 -8.8893e-06
8:53164766 C A 0.038432 2.3194e-06
8:53177827 G A 0.034539 1.2933e-05
8:53178973 A G 0.085393 5.6292e-06
8:53183823 A G 0.055961 2.6088e-05
8:53189622 C T 0.194456 1.7521e-05
8:53198225 G A 0.051375 6.0848e-06
8:53213658 C T 0.031000 5.3785e-06
8:53222697 C T 0.045955 3.3608e-06
8:53226405 T C 0.096239 1.2316e-05
8:53227638 G A 0.285500 2.9729e-06
8:53233682 A G 0.058066 -1.4893e-05
8:53235908 G T 0.076377 -9.8955e-06
8:53243237 A G 0.028654 -2.7250e-05
8:53247194 G A 0.379845 7.3279e-06
8:53248400 G A 0.298470 1.0747e-05
8:53248420 G A 0.341237 1.2955e-05
8:53252131 G A 0.027627 -7.8383e-06
8:53254790 A C 0.042940 -1.8327e-05
8:53259979 A C 0.117909 -2.2301e-05
8:53263100 A C 0.053462 -1.1654e-05
8:53263178 C T 0.116998 -8.1279e-07
8:53264939 C T 0.054938 -3.6282e-06
8:53267756 G C 0.045044 2.0033e-05
8:53267851 T C 0.036375 -7.5785e-06
8:53269473 C T 0.084288 -1.3163e-05
8:53275358 A G 0.059334 -2.0574e-05
8:53275469 A G 0.094335 8.4721e-06
8:53283287 A G 0.050916 -3.1946e-06
8:53287521 A G 0.127337 -3.8261e-06
8:53289280 A G 0.084251 -3.5288e-05
8:53294176 C T 1.872989 3.7049e-06
8:53297533 G T 0.072488 -1.1627e-05
8:53298482 G T 0.062207 8.6346e-07
8:53301331 T C 0.830220 -2.1854e-05
8:53315116 A G 0.534850 -5.0929e-05
8:53318258 G A 0.086267 -1.8431e-06
8:53318526 T C 0.036738 -2.1337e-05
8:53318624 A C 1.269960 3.2046e-05
8:53318644 C A 1.456246 2.2704e-05
8:53321524 G C 0.038700 3.4165e-06
8:53322749 C T 0.731604 -5.2286e-05
8:53323786 T G 0.517603 1.3951e-05
8:53324122 C T 0.249414 -1.7393e-05
8:53331023 A G 0.285323 1.2579e-06
8:53335433 C T 0.062196 1.1616e-05
8:53342821 A C 0.033590 1.0375e-05
8:53348475 A G 1.395719 1.5038e-05
8:53353660 A T 1.409471 1.8091e-05
8:53355351 A G 0.275199 -1.0325e-05
8:53359166 T C 0.164351 2.6046e-05
8:53369249 C T 0.263833 -7.6659e-06
8:53373935 T C 0.121282 2.1532e-05
8:53379514 C A 0.737945 2.1366e-05
8:53389302 G A 0.091149 1.4359e-05
8:53389991 A G 0.055349 1.3409e-05
8:53394929 C T 0.051891 1.5319e-05
8:53404963 C T 0.542418 -2.1122e-05
8:53407023 A C 1.903935 -8.8295e-06
8:53408111 G T 1.967708 1.4596e-06
8:53416454 A G 0.110079 -2.0217e-05
8:53417040 A C 0.123230 6.7209e-06
8:53428466 C T 0.136061 5.0431e-06
8:53431744 T C 0.146169 -8.2169e-06
8:53439668 G A 1.435657 2.5778e-05
8:53444854 T G 0.926584 1.0268e-05
8:53445338 G T 0.216936 3.6017e-06
8:53447256 A C 0.480850 2.1348e-05
8:53449548 A G 0.264625 1.8339e-05
8:53454826 A C 0.214668 4.8614e-06
8:53458956 A G 0.446828 -8.1763e-06
8:53467918 C G 0.423553 -3.3432e-06
8:53471832 C G 0.220764 1.3049e-06
8:53479599 G A 0.232313 2.3788e-05
8:53487745 T A 1.457276 3.3705e-05
8:53488242 A G 0.996362 4.9678e-05
8:53491134 G A 0.027059 -1.8245e-05
8:53494186 A T 0.842496 6.0513e-05
8:53497309 A G 0.455535 -9.0756e-06
8:53501285 A G 1.453948 4.9333e-05
8:53513481 G T 0.335698 -2.1817e-05
8:53525995 G A 0.019926 -3.2407e-06
8:53528204 C T 0.440869 1.5148e-05
8:53533975 A G 0.229882 2.3820e-05
8:53537316 G A 0.333696 -1.5771e-05
8:53548375 T C 1.448613 4.0774e-05
8:53551808 A G 0.034576 1.9817e-05
8:53556849 C G 0.042195 -7.2121e-07
8:53562986 A G 0.062383 -1.0920e-05
8:53569680 T C 0.097585 -1.3953e-05
8:53572074 G C 1.012219 -4.7909e-05
8:53577580 G A 0.106673 2.9494e-06
8:53586706 G A 1.018580 -5.4408e-05
8:53599373 C T 0.061006 9.8079e-06
8:53601771 G A 0.043780 -1.3834e-05
8:53602831 G A 0.470478 -8.7226e-06
8:53603859 G T 0.207328 -5.9136e-07
8:53605442 G A 1.558234 -1.5729e-05
8:53614292 G C 0.681454 -3.4676e-05
8:53616507 A G 0.028154 4.4838e-06
8:53621223 G C 0.539358 3.1741e-05
8:53627403 A G 0.091544 2.5497e-06
8:53632777 A G 0.025145 2.4573e-06
8:53635815 T C 0.434055 1.6946e-05
8:53641871 G A 1.452051 -3.3415e-05
8:53643727 T G 0.037112 -1.5349e-05
8:53648875 G A 0.055162 1.5309e-05
8:53653547 C A 0.439787 1.5062e-05
8:53662598 A G 0.089793 7.3061e-06
8:53666504 A G 0.438288 1.4558e-05
8:53666773 C T 0.464678 1.0426e-05
8:53673213 G A 1.464239 -2.9359e-05
8:53691240 T G 0.430798 3.5169e-06
8:53691301 G T 0.033138 1.1208e-05
8:53691311 A G 0.427959 3.6473e-06
8:53693745 A G 0.104602 2.0911e-05
8:53695353 G A 0.114591 3.4466e-05
8:53702603 T C 1.030493 -2.9442e-05
8:53703785 G A 0.369517 -3.8503e-05
8:53723075 G A 0.309411 3.3770e-05
8:53730643 T C 0.252039 -3.1339e-08
8:53744019 A T 0.251709 -6.4124e-07
8:53744761 C T 0.043708 1.9529e-05
8:53746008 T C 1.468870 2.4699e-05
8:53750874 T C 0.306786 3.9482e-05
8:53768111 A G 0.143877 4.3449e-05
8:53779994 G C 1.269793 1.4175e-05
8:53784240 G A 0.119854 5.8208e-05
8:53799318 A G 0.089650 1.7840e-06
8:53806207 T C 0.028062 -5.2582e-07
8:53810264 G A 1.269388 1.6241e-05
8:53812443 A G 0.138332 2.9052e-06
8:53824204 C T 0.490775 6.2910e-06
8:53830883 C G 0.072212 -8.8785e-06
8:53836978 T G 0.024812 -7.2138e-06
8:53847276 T C 0.031299 -6.7753e-06
8:53850774 A G 0.102032 1.0159e-05
8:53851670 C T 1.117161 4.8955e-05
8:53852871 T A 0.241908 5.5627e-05
8:53859177 A G 0.113466 2.9817e-06
8:53861224 C T 1.206757 4.2198e-05
8:53871618 T C 0.325176 1.0603e-05
8:53871619 A G 0.024183 -6.4121e-06
8:53883902 G A 0.327417 3.4078e-06
8:53885924 G A 0.037680 8.6381e-06
8:53888791 T C 0.687485 1.3238e-05
8:53892113 G A 0.094260 -1.1985e-05
8:53893554 C T 1.935482 -6.3193e-06
8:53895301 C A 1.568620 -2.8282e-05
8:53897934 T C 0.061377 1.4718e-05
8:53898065 C G 0.464746 -5.5413e-06
8:53900183 A G 0.061193 2.6150e-06
8:53914675 C T 1.926846 -1.0891e-05
8:53918489 A G 0.086638 9.4618e-06
8:53921526 T G 0.385400 8.5626e-06
8:53922273 T C 0.450459 -1.0547e-05
8:53937233 A G 0.062489 1.3353e-05
8:53939656 G T 0.334260 2.1478e-05
8:53943289 A G 0.416499 3.2495e-05
8:53951853 T G 0.021891 -6.1126e-06
8:53969642 T C 0.423159 8.4871e-06
8:53973690 A G 0.115376 7.2259e-06
8:53973934 C G 0.135619 2.5080e-06
8:53991491 A G 0.070118 -2.4464e-05
8:53992035 A G 0.348070 2.4019e-05
8:53997731 A G 0.711559 -2.3227e-05
8:54000808 A G 0.109498 1.4549e-05
8:54005763 G T 0.067466 4.4281e-05
8:54014912 T C 0.063291 3.7148e-06
8:54016692 T C 0.022524 -1.2407e-06
8:54029021 C A 0.074867 8.1066e-06
8:54038037 G A 0.461543 7.4316e-06
8:54038107 G A 1.957220 6.9404e-06
8:54038872 C T 1.218809 -7.2846e-06
8:54041206 T C 0.086607 1.1339e-05
8:54055583 C T 1.750062 -1.0029e-05
8:54060086 G T 1.086355 -1.6010e-06
8:54064174 G A 0.064274 -1.1294e-05
8:54066635 G A 1.759735 -3.4840e-06
8:54069182 T C 0.050477 2.2170e-05
8:54076749 T G 0.039088 -7.6222e-06
8:54077171 G A 0.054669 -3.8082e-06
8:54079193 T C 0.927638 -7.0533e-08
8:54080456 A C 0.077411 2.6557e-05
8:54086844 G A 0.048281 2.2306e-06
8:54097534 T C 0.065005 2.6924e-05
8:54099926 G A 0.646276 -1.1139e-05
8:54107379 C T 0.278840 1.9141e-05
8:54111032 G C 0.063430 6.2321e-06
8:54117304 A C 0.041668 4.9920e-05
8:54117695 G C 1.731649 -7.7882e-06
8:54126964 A G 0.365668 -4.2555e-06
8:54127578 A C 0.036147 1.4185e-05
8:54130075 G A 1.372512 -2.0906e-06
8:54133168 A G 0.025380 1.9738e-06
8:54136695 C G 0.098612 -2.6570e-05
8:54137171 A G 0.164704 6.0876e-05
8:54140029 T C 0.183822 3.9512e-06
8:54140111 G A 0.195663 -1.8946e-05
8:54141398 A G 0.043117 -4.9964e-06
8:54155937 C T 0.040356 9.8717e-06
8:54155990 C G 0.060292 -9.4812e-06
8:54161355 C T 0.179113 5.6199e-06
8:54165075 G A 0.053955 6.6602e-06
8:54165338 T C 0.106044 6.5438e-06
8:54170477 C T 0.096766 1.1699e-05
8:54175806 G A 0.152710 2.4200e-06
8:54186017 C G 0.048903 -9.0381e-06
8:54188425 T C 0.060976 -8.4728e-06
8:54191196 G A 0.210854 1.4023e-06
8:54193077 C T 0.099377 1.5036e-05
8:54197794 C T 0.040655 -4.4849e-06
8:54198574 G A 1.958753 -2.0908e-05
8:54203556 C T 0.039513 -1.0580e-05
8:54204029 T C 0.044517 -1.5964e-05
8:54215811 G T 0.388063 -9.2651e-06
8:54219717 C A 0.200355 -9.7163e-06
8:54228305 A C 0.037007 4.0024e-05
8:54249090 A G 0.142857 1.2405e-08
8:54256580 C A 0.160591 1.7544e-05
8:54260923 A G 0.198070 -7.4319e-06
8:54270869 A G 0.070030 6.2427e-07
8:54274100 T C 1.682494 2.4640e-05
8:54274871 A G 0.180588 5.3434e-06
8:54277280 G A 1.503170 1.8686e-05
8:54304723 C G 0.059398 -4.8979e-06
8:54306826 G C 1.293598 -5.5095e-06
8:54307105 A G 0.065504 -7.0263e-06
8:54308719 G A 1.345568 1.5884e-05
8:54316987 G A 0.217833 1.6408e-05
8:54317629 C A 0.986554 6.5347e-06
8:54319061 A G 0.124920 1.2399e-05
8:54320473 T C 1.328957 7.7206e-06
8:54330686 A C 0.195673 5.4865e-06
8:54338092 G A 0.148967 1.8282e-05
8:54339995 G A 0.095528 -7.9313e-06
8:54357811 A G 0.041682 1.6355e-05
8:54360714 T C 0.116114 -1.0340e-06
8:54364820 T C 0.056791 1.7815e-05
8:54383184 C A 1.329905 4.3798e-07
8:54386400 T C 0.166309 -1.6023e-06
8:54389058 G A 0.450476 -6.6958e-06
8:54393352 A G 0.108635 4.6409e-06
8:54394240 C A 0.110875 1.2928e-05
8:54394562 A G 0.305977 1.3715e-05
8:54396558 A G 1.501555 5.4916e-05
8:54397045 T C 0.178599 6.9061e-06
8:54397520 C T 0.311635 -2.1808e-06
8:54403550 T C 0.060292 1.3833e-05
8:54409422 A G 0.058742 -1.4372e-05
8:54410208 A G 1.126195 1.8056e-05
8:54411799 A G 1.467431 2.5416e-05
8:54420960 G C 0.040509 -1.4164e-06
8:54428908 C T 1.052990 -2.0142e-06
8:54431072 T C 0.056168 1.3349e-05
8:54436733 G A 0.247208 2.2226e-05
8:54446790 A G 0.051705 -1.0139e-05
8:54447934 G T 0.070744 1.7087e-05
8:54450438 T C 0.039870 -9.5589e-06
8:54455329 C T 0.021878 1.1896e-07
8:54459868 A C 0.034012 -1.1079e-05
8:54460683 G T 0.031676 -3.1529e-06
8:54462119 A G 1.470467 1.0734e-05
8:54468394 A G 0.121979 3.9208e-06
8:54469599 T C 0.028759 -6.9373e-07
8:54470871 A G 0.021762 -7.8640e-07
8:54478885 A G 0.112300 -1.5555e-06
8:54484924 C A 1.516039 1.4922e-05
8:54509094 G A 0.064012 -2.5245e-06
8:54509117 G C 0.167839 4.2009e-06
8:54515690 G A 1.491373 1.1228e-05
8:54521590 A G 1.491254 1.0091e-05
8:54529344 A G 0.113683 -6.2869e-07
8:54556293 T C 1.237070 1.0709e-05
8:54556614 A G 1.375218 1.0818e-05
8:54559700 A G 0.132372 7.8628e-06
8:54579007 C T 0.444704 1.9201e-06
8:54582051 C T 0.086434 -2.5199e-05
8:54582983 A C 0.059307 -1.9963e-05
8:54584965 C T 1.969789 3.0845e-05
8:54586317 C G 0.028100 -1.2191e-06
8:54586736 T G 1.530369 1.2677e-06
8:54592065 T C 0.028171 1.4903e-05
8:54605701 G A 1.549292 -2.2934e-06
8:54606703 G T 0.082595 -7.7267e-06
8:54624508 T C 0.029663 4.4358e-06
8:54640433 G A 0.077203 -1.5395e-05
8:54653237 T C 0.037174 1.3130e-05
8:54656952 G T 0.090374 -1.9797e-05
8:54672131 A G 0.080742 1.0063e-06
8:54704493 C T 0.289175 -5.5680e-06
8:54705851 C T 0.038200 -5.4048e-06
8:54710231 C T 0.082381 -1.1716e-05
8:54711433 C T 0.067854 1.1066e-05
8:54726396 T C 0.029211 6.2847e-06
8:54730650 C G 0.069441 5.7295e-06
8:54738923 C T 0.075734 1.6776e-05
8:54746077 A G 0.035960 1.0237e-05
8:54774121 G A 0.046758 2.1260e-07
8:54780114 G C 0.067704 3.3334e-07
8:54784437 G T 1.869522 2.1862e-05
8:54788251 C T 0.030343 -3.1024e-05
8:54800049 A G 0.038846 -1.1562e-05
8:54801327 C T 0.192488 -1.0726e-05
8:54802780 T C 0.044177 1.2932e-05
8:54827117 G A 0.052599 -1.3613e-05
8:54830935 G A 0.072865 -3.3323e-05
8:54832880 T C 0.049124 -1.2295e-05
8:54835697 C T 0.232133 -2.1255e-05
8:54838984 G A 0.569161 1.5462e-05
8:54852787 C T 0.717053 5.0327e-06
8:54858494 A G 0.606114 3.1057e-06
8:54888731 C A 0.085492 -2.1107e-05
8:54897548 A G 0.033029 -1.1661e-05
8:54899863 C T 0.036449 1.4255e-05
8:54900394 G T 0.043487 2.3033e-05
8:54912990 T C 0.279346 -1.1465e-05
8:54918223 C T 0.043970 -7.2321e-06
8:54951657 C T 0.054118 -8.0672e-06
8:54953710 T C 0.942322 -2.1541e-06
8:54962332 T C 0.043480 -8.0653e-06
8:54971811 C T 0.055757 6.8575e-06
8:54979946 T C 0.096300 1.6136e-06
8:54984099 T C 0.025771 6.6241e-06
8:54991386 C T 0.065331 -2.3947e-06
8:54991890 C T 0.234622 -5.9390e-06
8:55019199 T C 0.244046 -1.7881e-05
8:55035938 T C 0.277164 -7.2789e-06
8:55049131 G A 0.021290 1.2032e-05
8:55052263 C T 0.048288 1.7653e-06
8:55060667 G A 0.045738 1.5619e-05
8:55071275 G C 0.344025 -4.7851e-06
8:55074884 T C 0.331918 -1.0373e-05
8:55078876 A G 0.819650 1.3543e-05
8:55081189 A G 1.973869 8.4997e-06
8:55092609 A G 1.339533 6.9004e-06
8:55094639 A G 0.076659 2.7749e-05
8:55101623 A G 1.314558 5.0010e-06
8:55111749 C T 0.821387 3.5716e-06
8:55114241 T A 0.032791 2.2344e-06
8:55126346 A G 1.308449 5.4895e-06
8:55133762 G C 0.039917 -2.2218e-06
8:55134573 C T 0.330473 -1.9836e-05
8:55135815 T C 0.131196 -9.8733e-06
8:55140475 G A 1.033947 -1.5818e-05
8:55160396 G A 1.154801 -1.0273e-05
8:55161903 A G 0.093029 1.8910e-05
8:55162863 G T 0.133562 2.9002e-05
8:55166676 C T 1.571911 -1.0542e-05
8:55167594 C T 0.033294 -2.8789e-05
8:55174139 C T 1.209317 -6.3957e-07
8:55174819 T C 0.079903 -1.9115e-05
8:55176720 C T 0.105428 -5.6651e-06
8:55180616 C T 0.045755 5.5667e-06
8:55184753 G A 0.107397 6.3757e-06
8:55186107 G A 0.047013 -2.1340e-05
8:55195819 A G 0.924993 3.6347e-06
8:55201740 A G 0.438761 4.9861e-06
8:55208253 A G 0.145489 1.7353e-05
8:55208381 G A 0.023251 -7.2384e-06
8:55208750 G A 0.116220 -1.6656e-05
8:55215547 T C 0.682681 7.2565e-06
8:55242575 C T 0.566295 2.9749e-05
8:55243845 A C 0.038792 6.0387e-06
8:55247102 T C 0.534857 3.0243e-05
8:55250098 A G 0.119123 1.8935e-05
8:55255545 G A 0.187466 2.0155e-05
8:55256665 C A 0.027933 -2.5390e-05
8:55256854 T C 0.035385 7.3232e-06
8:55266128 C A 0.495215 3.8104e-05
8:55268833 G A 0.106945 -1.2707e-06
8:55268914 G T 0.408992 5.1251e-05
8:55270271 C T 0.552485 -4.1519e-06
8:55273880 A G 0.127973 -1.8594e-05
8:55275727 T C 0.912961 9.3362e-06
8:55277569 G A 0.333087 -1.0505e-05
8:55282809 G C 0.243261 1.9920e-05
8:55287974 G T 0.074079 6.5646e-06
8:55289907 T G 0.379138 -2.6734e-06
8:55290568 A G 0.045738 1.1360e-05
8:55295122 A G 0.066745 6.4272e-06
8:55295576 T C 0.044215 1.6869e-05
8:55296662 A G 0.024741 -2.6722e-06
8:55298184 T C 0.130710 7.5053e-06
8:55301942 G A 0.721221 1.3890e-05
8:55307474 G A 0.033009 9.8020e-06
8:55308297 C T 0.256574 -1.6963e-05
8:55310711 C A 0.424393 1.3242e-06
8:55320948 T G 0.065484 1.0297e-06
8:55327091 A G 0.302054 -3.0166e-06
8:55332012 T G 0.090398 1.3365e-05
8:55332431 G T 0.157799 -3.2116e-05
8:55334482 C T 0.073151 -7.3496e-07
8:55341148 T C 0.046023 -1.1981e-05
8:55344415 C T 0.338398 -1.3461e-05
8:55355127 A C 0.029473 -7.2001e-06
8:55355961 G A 0.225524 2.4527e-05
8:55363303 T C 0.069142 -3.4447e-06
8:55371478 C T 0.588652 2.1714e-06
8:55380167 G A 0.521822 -2.6344e-06
8:55384408 A G 0.043045 -5.6294e-06
8:55385698 G C 0.201385 -3.3983e-05
8:55388967 C G 0.971210 -9.3629e-05
8:55397477 C T 0.023340 -6.5085e-06
8:55398033 C T 1.484363 -3.4833e-05
8:55402535 T C 0.422156 2.3997e-05
8:55403784 G A 1.450878 -1.5464e-05
8:55404267 A G 0.036487 -1.5487e-05
8:55406072 C G 1.678928 -4.7093e-07
8:55415637 T C 1.242781 1.1741e-05
8:55420932 T A 0.090170 3.8620e-06
8:55421614 A G 0.427602 2.1822e-05
8:55423384 A G 0.818718 -1.0975e-05
8:55426299 C A 0.118844 -3.0401e-06
8:55440068 T C 0.419110 2.0053e-05
8:55442544 T G 0.044616 8.5391e-07
8:55453940 G A 1.071226 3.8532e-06
8:55466399 A G 0.669813 -7.8198e-06
8:55468753 A G 0.807723 -5.5180e-06
8:55468849 A G 0.023044 -5.8351e-06
8:55471461 G A 0.274961 1.0570e-05
8:55473691 G T 1.786903 1.1363e-05
8:55475547 A C 0.073603 4.9753e-07
8:55483583 A C 0.333934 6.8618e-07
8:55486872 A C 0.029133 6.0347e-06
8:55488540 C G 0.163297 -1.5178e-05
8:55489041 A G 0.481010 1.6089e-06
8:55492117 C T 0.815220 -1.3800e-06
8:55501859 T C 0.050045 -1.9244e-05
8:55505788 C T 1.685846 4.2079e-06
8:55509119 A G 0.100342 1.2890e-05
8:55520899 A G 0.781031 1.7223e-05
8:55521423 C A 1.962422 -1.2534e-05
8:55522880 T C 0.532637 -1.8452e-05
8:55523880 G A 0.082660 1.0100e-06
8:55524638 G T 0.819650 1.1306e-05
8:55524841 A G 0.261188 -5.3092e-06
8:55530660 C T 0.060228 2.4519e-06
8:55537560 T C 0.026043 5.8098e-07
8:55541226 A G 0.028786 2.5766e-07
8:55541513 C T 0.545906 4.7213e-06
8:55542540 A G 0.819867 7.3695e-06
8:55543824 C T 0.036246 3.0199e-05
8:55562378 T G 0.199325 1.9763e-06
8:55578115 G A 0.516341 6.5752e-06
8:55591077 C T 0.029459 -1.8117e-05
8:55627678 G A 1.780463 -8.7686e-06
8:55638520 A G 0.041876 5.7502e-06
8:55659502 C A 0.303342 -1.9141e-05
8:55670027 T C 0.081269 -2.4393e-05
8:55675778 C T 0.031890 -6.5474e-06
8:55684071 C T 0.028385 2.7417e-06
8:55684285 T C 0.042569 -8.2861e-06
8:55715819 T A 0.221934 -7.6301e-06
8:55720167 C T 0.087066 1.3535e-05
8:55756192 A G 0.711549 -2.4384e-05
8:55757896 T C 0.080453 -1.2379e-05
8:55759056 G A 0.581652 1.7962e-05
8:55783975 T C 0.336470 -3.6804e-06
8:55784907 A G 0.050430 -6.1229e-06
8:55789124 T C 0.024751 -9.2898e-06
8:55792484 T G 1.156824 -8.6827e-08
8:55793515 T A 0.020773 9.2264e-06
8:55801345 T G 1.498411 1.4181e-05
8:55801627 A G 0.847790 1.8443e-05
8:55803334 C A 0.092676 -4.4329e-07
8:55803742 G A 1.406218 1.4307e-05
8:55813986 C T 0.025063 -8.9065e-06
8:55815683 A C 0.080219 -1.4099e-05
8:55831762 G C 0.181982 2.8530e-05
8:55838663 T C 0.021490 -6.2534e-06
8:55842237 T C 0.046765 7.5095e-06
8:55854783 G C 0.044731 1.9084e-05
8:55855400 C T 0.467918 9.6636e-07
8:55867124 C T 1.378801 1.7077e-05
8:55880488 A G 0.526378 3.1382e-05
8:55880701 C T 0.506886 -5.1661e-06
8:55898376 T C 0.069581 8.1183e-06
8:55907294 G A 0.357427 -1.1493e-05
8:55912796 A G 0.094134 -1.1127e-05
8:55913260 G A 0.033342 8.0569e-06
8:55914004 T C 0.285775 -8.4235e-06
8:55914314 C G 1.044228 -1.3176e-05
8:55914515 C T 1.891063 -1.5528e-05
8:55922883 G A 0.157463 3.3277e-05
8:55930236 T C 0.121693 4.7878e-05
8:55930525 C T 0.329888 -4.3311e-06
8:55944999 A G 0.041787 -2.5902e-06
8:55949530 C T 0.191614 -6.9859e-06
8:55969585 T C 0.597539 2.8125e-06
8:55973694 G A 0.226228 1.4175e-05
8:55980795 G A 1.937532 -7.3819e-06
8:55989776 A G 0.020280 6.8160e-06
8:55991937 G A 0.229831 1.7430e-05
8:55994085 T C 0.031914 -2.0038e-06
8:55994521 T C 0.080895 -3.6081e-05
8:55994803 A G 0.097670 -8.8880e-06
8:55995919 C T 0.120449 -8.1381e-06
8:55996889 C T 0.614484 1.6030e-05
8:55999810 T G 0.037860 1.3179e-05
8:56004533 A G 0.021001 7.6496e-06
8:56027335 C T 0.047417 -4.9412e-06
8:56029905 G A 0.036868 1.1141e-05
8:56036859 A C 0.392081 1.0518e-05
8:56044062 G A 0.042981 4.0375e-07
8:56058241 T C 1.187908 -5.8034e-06
8:56058442 A G 0.135877 1.8121e-05
8:56059868 A G 0.689875 3.3079e-06
8:56060207 A G 0.060320 1.9260e-06
8:56063021 A C 0.426246 -6.4830e-06
8:56067742 A G 0.522995 -1.9562e-05
8:56068392 G A 0.243516 4.6191e-05
8:56068770 A G 0.497472 1.5040e-05
8:56081028 T C 0.038897 1.2408e-05
8:56081098 T G 0.071532 1.2301e-05
8:56094008 G C 0.494202 -9.6710e-06
8:56095604 G A 1.637389 1.5121e-05
8:56103301 T C 1.509875 -1.4893e-05
8:56115441 G A 1.041039 -1.1688e-05
8:56115633 A G 0.053982 -8.8293e-07
8:56116482 T C 0.536217 2.8003e-05
8:56116863 A G 1.063617 -2.2130e-06
8:56119057 G A 0.539402 -3.1274e-05
8:56119360 C A 0.120650 -9.8700e-06
8:56119747 T C 0.049947 1.4902e-05
8:56125330 G A 1.916823 -2.0035e-06
8:56127083 T C 0.456858 1.2793e-06
8:56134838 C T 1.870314 -7.6243e-06
8:56139467 G A 0.879242 3.8685e-05
8:56150456 G A 0.357505 1.4953e-05
8:56154927 C A 0.084346 1.4573e-05
8:56156447 T C 0.077917 -2.7302e-05
8:56161768 T C 0.438271 -1.6423e-07
8:56164042 T C 0.081868 8.4948e-06
8:56168642 T C 0.050545 -1.2901e-05
8:56177311 G A 0.530281 -6.5004e-05
8:56194111 A G 0.049722 3.1935e-05
8:56207821 G A 0.972846 3.4943e-05
8:56208278 A G 0.094576 -5.7527e-07
8:56212524 T C 0.118460 2.5761e-05
8:56212995 T G 0.386638 -1.1146e-06
8:56221322 T C 0.039282 -6.5184e-06
8:56230708 A G 0.143683 3.4704e-05
8:56247029 T C 0.082283 -1.6857e-06
8:56247163 T C 0.057301 1.3505e-05
8:56253581 C T 1.543785 4.6326e-05
8:56258246 A G 0.502334 1.0482e-05
8:56269778 A G 0.066749 -5.4774e-06
8:56270470 A G 0.399428 9.8289e-07
8:56275855 T C 0.205376 -5.5054e-06
8:56283665 A G 0.025995 3.8912e-06
8:56284584 A G 0.052969 -1.4035e-06
8:56285005 C T 0.238739 -1.9236e-05
8:56291981 C T 0.039826 1.4468e-05
8:56296451 C T 1.216195 3.0084e-05
8:56296578 A G 0.054482 2.9354e-05
8:56296838 A G 0.107111 7.5309e-06
8:56299714 G A 0.046210 1.1170e-05
8:56305754 A G 0.070155 -1.9118e-05
8:56314356 A G 0.050263 -1.5322e-05
8:56316524 T C 0.081334 3.0825e-06
8:56324141 G C 0.050222 1.4367e-05
8:56328150 G A 0.040115 -9.2977e-06
8:56330732 C T 0.090071 -2.7637e-05
8:56334075 T G 0.022612 -6.1152e-06
8:56344186 T C 0.044262 -1.6807e-05
8:56346023 A C 0.034787 -1.1077e-05
8:56347498 T C 0.677374 -3.6638e-05
8:56348623 T C 0.166030 6.6162e-06
8:56349420 T C 1.032217 -1.8477e-05
8:56351416 G A 0.021599 -1.6927e-05
8:56360070 G A 0.264822 -2.1867e-05
8:56360182 C T 0.036609 -1.2270e-05
8:56365105 A G 0.180459 1.4957e-05
8:56384164 T C 0.884182 -2.9291e-05
8:56395723 G A 1.406391 -3.7543e-05
8:56395999 T G 0.523583 -4.3232e-06
8:56400840 T C 0.230851 1.3550e-05
8:56402648 C T 1.975287 1.2747e-05
8:56403261 G A 0.737755 -1.0169e-05
8:56412688 A G 0.034695 1.5121e-05
8:56413556 C G 0.498815 1.0393e-05
8:56413645 T C 0.052724 -9.9069e-07
8:56419544 C G 0.066609 1.7413e-05
8:56420623 C T 0.276916 -2.7767e-05
8:56421026 G A 1.382443 -6.5793e-07
8:56427716 T C 1.795307 1.6336e-05
8:56448940 T G 0.777342 -1.0808e-05
8:56449869 A G 0.176209 3.5460e-06
8:56450064 C T 0.342396 -1.4490e-05
8:56450498 A G 0.039985 8.9236e-07
8:56451339 T G 0.194344 -1.6486e-05
8:56451625 C A 0.166204 -8.5006e-06
8:56481198 T C 0.034950 4.9750e-06
8:56482536 C T 0.764851 -1.0457e-05
8:56483845 A G 0.056029 7.8662e-06
8:56490697 C T 0.624656 9.3004e-06
8:56492504 G A 0.141416 -3.7958e-06
8:56500178 A G 1.387199 -1.6648e-05
8:56500324 A G 0.061064 1.1797e-05
8:56501592 C T 0.052531 -2.3479e-05
8:56506433 C T 0.040553 -1.0411e-05
8:56518537 C T 0.119096 -1.4807e-05
8:56520747 C T 1.576824 -1.1803e-05
8:56535812 T C 0.089103 8.8007e-06
8:56536186 T C 0.052235 -1.3087e-05
8:56545445 T C 0.053279 1.0780e-05
8:56547140 T C 0.044425 9.9173e-06
8:56554275 A G 0.401070 -1.3311e-05
8:56560763 A G 0.035722 1.7812e-05
8:56562216 A C 0.227948 -6.3602e-06
8:56581910 A G 0.173364 -1.2583e-05
8:56585458 C T 0.051521 -9.5202e-06
8:56589392 A G 0.162127 -2.1801e-06
8:56589524 A G 0.829978 -1.4921e-05
8:56599548 A G 1.749440 -7.9715e-06
8:56601887 A G 0.094335 -1.9587e-05
8:56602816 C A 0.023632 -1.2156e-06
8:56606377 G T 0.778995 -2.8061e-05
8:56609388 C T 0.445217 -1.2608e-05
8:56610977 G T 0.151676 -2.3278e-05
8:56629255 T G 0.044429 1.4055e-05
8:56649646 T C 0.085342 -1.5239e-05
8:56654010 C T 0.427426 -1.8249e-05
8:56657499 T C 0.073922 1.9922e-05
8:56669250 A G 0.048247 -7.2223e-06
8:56669980 C T 1.785464 -9.6202e-06
8:56689327 G A 0.052031 2.5713e-05
8:56708582 G A 0.042899 5.9768e-06
8:56708933 A G 0.111045 -1.2192e-05
8:56711713 G A 0.217276 1.2908e-05
8:56712013 A G 0.084809 -1.0525e-05
8:56712794 G A 0.123570 3.4644e-05
8:56716097 A G 0.271268 -1.4366e-05
8:56725719 A C 0.082884 -1.3178e-05
8:56728199 G A 0.068217 2.4833e-06
8:56729785 A G 0.216756 1.0305e-05
8:56745631 A G 1.275726 1.9003e-05
8:56750578 C G 1.576148 2.3067e-05
8:56760004 T C 0.025414 2.2125e-06
8:56772496 A G 0.214998 5.9560e-05
8:56776963 C T 0.218670 -1.4896e-05
8:56781021 T C 0.033437 4.7199e-06
8:56783823 C T 0.027613 1.4959e-05
8:56785133 T G 1.026678 -2.5856e-06
8:56785863 C T 0.020062 -1.6547e-05
8:56786613 G A 0.096337 -8.2529e-06
8:56790649 G A 0.831008 4.1538e-06
8:56790861 G T 1.578170 2.0104e-05
8:56798457 T C 0.800437 3.3713e-05
8:56800691 C T 0.084142 -2.0178e-05
8:56804474 A G 0.056995 8.8686e-06
8:56805506 C T 0.807811 -1.8066e-06
8:56807941 G T 1.828238 -2.9684e-05
8:56820013 G T 1.757351 -1.9283e-05
8:56823033 T C 1.375864 -8.4923e-06
8:56824558 A G 1.436432 -1.0826e-05
8:56836818 A G 0.028287 1.2367e-05
8:56839105 C T 0.079756 -1.1753e-05
8:56841821 C A 0.036463 9.7025e-06
8:56843054 T G 0.288931 -2.8297e-06
8:56846359 G A 0.061822 -1.3217e-05
8:56852496 A G 0.052826 1.5511e-06
8:56860965 T C 0.355849 -5.6344e-07
8:56866452 A G 0.064321 1.3632e-05
8:56866957 G A 0.598314 1.7703e-05
8:56868878 G T 0.031537 3.3723e-06
8:56874017 T C 0.863514 2.1499e-06
8:56874629 C T 0.051222 3.3503e-06
8:56886687 C T 0.419450 -9.7481e-06
8:56901516 A G 0.088980 7.8059e-06
8:56903396 T C 0.047591 1.6362e-06
8:56905130 C T 0.474850 3.2499e-06
8:56921672 T C 1.729374 -2.7103e-05
8:56928647 A T 0.063923 1.2872e-05
8:56938848 G A 0.052099 -1.5912e-05
8:56946360 C T 0.506706 1.4448e-05
8:56950474 C T 0.424658 1.5449e-07
8:56975037 A G 0.038350 -7.8433e-06
8:56977414 G A 0.049580 7.6683e-06
8:56983724 A G 0.031489 -1.6496e-06
8:56991128 G A 1.860430 -1.1870e-06
8:56991179 A G 0.498407 -8.8489e-06
8:56996343 C T 0.048651 5.4364e-05
8:56996806 G T 0.047400 1.2192e-06
8:57010019 T C 0.079393 1.9391e-05
8:57015013 G A 0.077897 1.6778e-05
8:57024054 A G 0.036059 -5.2758e-06
8:57026229 A C 0.311485 -3.2222e-06
8:57030028 A C 0.100645 7.4858e-06
8:57034748 G T 0.501198 8.0342e-06
8:57035027 A G 0.201436 1.6486e-06
8:57041314 G A 0.062747 5.6998e-06
8:57077903 C G 0.284368 -6.0562e-06
8:57078062 A G 0.091601 -3.3467e-05
8:57089981 A C 0.041733 -1.4655e-06
8:57095808 C T 0.424736 -2.1782e-05
8:57100149 A G 0.340234 1.9264e-05
8:57100791 G A 0.337429 1.5035e-05
8:57102004 T C 0.053646 -1.6786e-05
8:57102680 A G 0.048424 1.2693e-07
8:57106117 G C 0.039669 2.0009e-05
8:57106191 T C 0.044395 1.4572e-05
8:57106652 G C 0.090996 1.8964e-05
8:57122791 C T 0.030473 2.8794e-05
8:57128740 G T 0.065698 -1.4116e-05
8:57129469 T C 0.069574 -3.0281e-06
8:57133877 T C 0.067313 1.4927e-05
8:57134325 A G 0.100410 -4.5229e-06
8:57141203 T G 0.025886 1.0261e-05
8:57145531 T C 0.131502 -5.4349e-06
8:57150127 C T 0.042936 -1.4296e-07
8:57155598 T G 0.259699 8.4173e-06
8:57179020 T C 0.266199 1.2611e-05
8:57180434 C T 0.058579 2.1622e-06
8:57183090 G A 0.717968 -1.2795e-05
8:57194163 C T 0.222280 1.1789e-05
8:57194617 C T 0.452051 -2.5931e-05
8:57206231 C T 0.264197 1.5708e-05
8:57213545 G C 0.072233 -2.1586e-06
8:57214729 A C 0.302730 2.0621e-05
8:57218237 G T 0.027093 1.2216e-06
8:57218631 T C 0.225211 1.2962e-05
8:57234009 C T 0.749579 2.6105e-06
8:57242022 T C 0.080817 3.6522e-05
8:57254332 G T 0.905155 5.2327e-06
8:57259146 G A 0.510925 -5.3827e-06
8:57285486 A G 0.040584 -3.3342e-06
8:57286025 A G 0.616187 -3.5379e-05
8:57286474 C A 0.076197 -1.8300e-05
8:57304549 T C 0.041587 -1.5385e-05
8:57307737 C A 0.042273 -5.7681e-06
8:57309818 A G 0.080419 -1.2731e-05
8:57313138 T C 0.023119 -1.3333e-05
8:57318793 C A 0.041954 4.6883e-06
8:57323453 A G 0.078080 2.2941e-05
8:57336601 A G 0.089320 2.0396e-05
8:57348793 T C 0.048148 -3.6395e-06
8:57352482 T G 0.268620 -3.7422e-05
8:57353530 C T 0.576508 -1.2868e-05
8:57357217 C T 0.043076 -2.9422e-06
8:57358626 T G 0.075520 3.9993e-05
8:57378256 T C 0.135187 2.3046e-05
8:57390386 G A 1.515240 -3.1877e-05
8:57396614 T G 0.043735 -2.0711e-06
8:57399850 T G 0.910891 -1.5528e-05
8:57423673 A G 1.509212 -3.5558e-05
8:57424796 T C 0.039815 1.3933e-05
8:57429516 T C 0.413711 -7.7398e-06
8:57432470 C T 0.042899 -6.8835e-06
8:57434777 C G 0.267705 1.5575e-05
8:57436790 C T 0.079512 -1.0553e-06
8:57438048 A G 0.726630 -2.1783e-05
8:57438175 G T 1.349934 1.0154e-05
8:57441438 G A 1.138335 -3.8243e-08
8:57446043 G C 0.036487 5.6079e-06
8:57446059 T C 0.285310 -5.7530e-06
8:57454026 A G 1.692792 -1.9531e-05
8:57469122 A C 0.030932 1.0018e-05
8:57471513 A C 0.030677 -3.7266e-06
8:57483013 T C 0.524412 -1.5630e-06
8:57484717 G A 1.728273 -3.2476e-07
8:57492459 G T 0.906869 1.0822e-05
8:57492776 A C 0.036392 2.3359e-06
8:57507464 T C 0.795745 -1.3919e-05
8:57507856 T C 0.420204 -1.5276e-05
8:57508130 A C 0.030337 4.2416e-06
8:57515450 A G 0.030802 -4.9197e-06
8:57517988 A C 1.529332 -1.4051e-05
8:57527187 A G 0.081368 -1.0209e-05
8:57528895 C T 0.058678 8.7247e-06
8:57532033 A G 0.374671 5.8461e-06
8:57536623 C T 0.985156 -1.5855e-05
8:57537217 C A 0.275080 -9.4572e-06
8:57555437 A G 0.174091 -2.5590e-06
8:57567670 A G 0.150065 2.1978e-05
8:57571936 A G 0.305035 -5.5812e-06
8:57573773 A G 0.616973 -4.3289e-05
8:57575851 G A 1.605230 -1.9805e-05
8:57576419 G A 0.130482 -5.7977e-06
8:57580765 A C 1.057311 5.8015e-07
8:57582284 T G 0.090078 1.5005e-05
8:57592597 T C 0.036042 -8.3453e-07
8:57594496 C T 0.314480 3.6627e-05
8:57619679 C T 0.044721 -2.6690e-07
8:57621627 T G 0.098384 -1.4632e-05
8:57626048 A G 0.527401 3.4994e-05
8:57629169 C T 0.154383 -1.4009e-05
8:57633757 T C 0.485508 -5.0354e-05
8:57645426 G A 0.042494 1.5893e-05
8:57645857 A G 1.658947 -3.8030e-05
8:57650265 A G 0.480738 1.2948e-05
8:57651803 A G 0.287384 1.1594e-05
8:57655067 G A 0.188479 -6.6888e-06
8:57666538 A G 0.489275 -9.8128e-06
8:57668681 G A 0.297488 5.6747e-05
8:57680098 C T 0.626230 -2.5157e-05
8:57680132 T G 0.090333 3.0980e-06
8:57680930 A G 1.546552 -7.4227e-05
8:57689966 A G 0.424706 -1.2881e-05
8:57692021 G A 0.056580 -1.1300e-05
8:57694621 T C 0.089123 -7.2531e-06
8:57698764 T C 0.098595 5.2347e-06
8:57700558 T C 0.050005 -1.1464e-06
8:57703335 A G 0.375956 6.2588e-06
8:57708687 G A 0.032261 -1.2002e-05
8:57709902 C T 0.072443 -1.2595e-05
8:57710411 A G 0.025240 -6.5154e-06
8:57712283 A G 0.950611 -1.6268e-05
8:57715231 G A 0.168519 -1.6971e-05
8:57731917 T C 0.090034 -2.0128e-05
8:57734023 C A 0.302146 -3.1229e-05
8:57736946 C T 0.036317 4.2149e-07
8:57738825 C T 0.036249 1.2814e-05
8:57741446 T C 0.051939 5.6493e-06
8:57744613 T C 0.021674 1.5254e-05
8:57750193 G A 0.021385 -8.3431e-06
8:57750414 A G 0.067888 2.3652e-05
8:57752953 C T 0.061873 6.3376e-06
8:57753998 T C 0.478906 4.1207e-05
8:57754535 A G 0.075330 -1.2800e-05
8:57755750 T G 0.040988 1.0520e-05
8:57764223 G T 0.699575 2.2772e-05
8:57769437 G T 0.948795 1.4076e-05
8:57772740 A G 0.556102 4.3999e-05
8:57776116 C G 1.588740 -2.0785e-07
8:57777194 C A 0.050651 -1.7046e-05
8:57779443 G A 0.892521 2.0836e-05
8:57791529 G A 0.370516 -4.3550e-06
8:57791913 G A 0.306263 -2.1357e-05
8:57803673 A C 1.018587 -4.5025e-06
8:57804484 C T 0.980397 5.7397e-06
8:57804522 T C 0.032784 -2.8374e-06
8:57811629 T C 0.232963 -1.9966e-05
8:57812027 A G 0.070264 2.9717e-06
8:57822303 C A 0.269096 -9.7530e-06
8:57822867 G A 0.163793 1.3332e-05
8:57826301 T C 0.259916 -1.6208e-05
8:57826568 C T 1.165425 -4.8420e-07
8:57831039 C T 0.024275 -7.0321e-06
8:57835235 A C 0.616656 5.0270e-05
8:57841301 C T 0.231375 -3.3444e-05
8:57842532 G A 0.067697 -1.0720e-07
8:57842598 A G 0.035698 -9.6715e-06
8:57842663 G T 0.235366 -3.2846e-05
8:57847074 C A 1.720035 1.9640e-05
8:57848922 T C 0.234074 -2.7197e-05
8:57867899 C T 0.058875 -7.0642e-06
8:57870847 C T 1.750361 1.5510e-05
8:57876576 C T 0.027362 -3.0510e-06
8:57877333 T C 0.356849 -5.3040e-05
8:57887218 A G 0.042059 -8.1971e-06
8:57893686 G A 1.851734 1.7578e-05
8:57896218 T A 0.158136 -8.5822e-06
8:57897225 C A 0.050763 6.0465e-06
8:57897420 T C 0.071158 3.0480e-05
8:57898577 T C 0.032621 5.2179e-06
8:57904963 G T 0.034124 -1.3057e-05
8:57916224 C A 0.061962 -2.0633e-05
8:57917423 T G 0.650083 -3.6631e-05
8:57941991 T C 0.408353 1.2099e-05
8:57943110 A G 0.034127 -1.1040e-05
8:57943463 T C 0.069958 -1.0209e-06
8:57952673 T G 0.050926 -1.5095e-07
8:57959068 A G 0.024414 -3.7480e-06
8:57969471 G T 0.195956 -1.4304e-05
8:57972032 C T 0.167863 -3.3366e-06
8:57975112 T C 0.065579 3.5022e-06
8:57976167 T C 0.219319 -1.8791e-05
8:57976315 T C 0.021793 1.7508e-05
8:57979464 C T 0.288451 1.4044e-05
8:57992193 G A 0.174081 -5.5932e-06
8:57994067 C T 0.080739 1.9436e-05
8:57999763 A C 0.053744 2.0259e-05
8:58003894 A G 0.276032 1.3818e-05
8:58004013 G A 0.112786 -4.5265e-05
8:58018805 T G 0.028021 -3.3717e-06
8:58020092 G T 0.037915 -7.3529e-06
8:58028279 G A 0.100784 -3.0291e-05
8:58037192 A C 0.183063 -3.6329e-06
8:58040987 T C 0.082119 6.8317e-06
8:58045580 G A 0.029816 -1.0727e-05
8:58046496 G A 1.929528 -1.5250e-05
8:58051768 A G 0.034773 -8.9313e-06
8:58052095 G A 0.293901 8.6609e-06
8:58056322 T G 0.190628 -9.1338e-06
8:58065790 C T 0.457524 -1.0764e-05
8:58068723 A G 0.030061 9.0020e-06
8:58080486 A G 1.930361 -1.0699e-05
8:58114593 A G 0.266165 -2.9065e-06
8:58116486 A C 0.042569 8.5342e-06
8:58116967 T G 0.088497 3.5022e-06
8:58127011 T C 0.022718 6.7415e-06
8:58129064 G C 0.058314 -2.2036e-05
8:58134390 T C 0.029578 2.1182e-05
8:58147040 C G 0.072770 -1.3433e-05
8:58148061 C T 0.620825 -2.5863e-06
8:58148442 C G 0.199957 6.0204e-06
8:58148710 C T 0.022558 1.2970e-05
8:58155950 T G 0.266818 6.8978e-07
8:58157523 A G 0.239970 -6.8657e-06
8:58179299 A G 0.203578 -1.1249e-05
8:58181037 G A 0.056678 2.7265e-05
8:58187181 G A 0.064335 6.6883e-06
8:58188782 G T 0.079733 3.8377e-06
8:58189992 T C 0.090027 -1.8275e-05
8:58192513 G A 0.328844 -1.1021e-05
8:58200642 T C 0.048852 1.2641e-05
8:58202569 C G 0.143670 -1.6949e-05
8:58209422 G A 0.369653 2.2740e-06
8:58214954 T C 0.043698 9.4761e-06
8:58217431 G A 0.391207 -1.5826e-06
8:58218044 G A 0.115808 3.5771e-06
8:58218269 A G 0.677751 4.4375e-06
8:58232934 A G 0.108471 1.0715e-05
8:58239769 G A 0.080198 -5.7879e-06
8:58243697 C T 0.214434 1.3022e-06
8:58249734 A C 0.060966 -2.3421e-05
8:58252194 A C 0.264778 -8.0627e-06
8:58252739 C A 0.469828 -9.2521e-06
8:58257665 T C 0.031221 1.0122e-05
8:58259577 G A 0.057362 7.5199e-06
8:58261536 G A 0.046768 -7.1352e-07
8:58272168 A G 0.055866 -1.1638e-05
8:58281055 T C 0.538661 1.3684e-05
8:58285554 T C 0.083452 -5.8130e-06
8:58290576 T C 0.024700 -7.3598e-06
8:58291300 A C 0.026876 -1.3322e-05
8:58296966 G T 0.163103 8.5365e-06
8:58311130 T C 0.215583 2.1793e-06
8:58315646 G A 0.109848 2.7293e-06
8:58331906 T G 0.098391 4.4402e-06
8:58336604 G T 0.440913 -9.2921e-06
8:58339548 T G 0.055380 -9.3272e-06
8:58341938 G T 0.114095 7.3963e-07
8:58342545 C G 0.067442 -2.1276e-05
8:58348855 T C 0.354622 -1.3804e-05
8:58360186 A C 0.572901 -1.3075e-05
8:58360398 G A 0.143673 -2.0468e-05
8:58361959 C T 0.643464 -9.7323e-06
8:58363045 T C 0.024105 4.2085e-06
8:58364207 T C 0.044837 2.4462e-05
8:58364300 A G 0.435466 -1.4451e-06
8:58366530 A G 0.276032 -6.0917e-06
8:58366874 C T 0.297692 -3.1309e-06
8:58381574 G A 0.081980 -3.3861e-06
8:58394022 T C 0.708992 -1.0808e-05
8:58406856 C A 0.028705 -2.3891e-05
8:58412971 C T 0.050056 -9.1801e-06
8:58416961 C T 0.104351 -1.8700e-05
8:58417121 C T 0.562280 1.2230e-05
8:58419535 A G 0.159945 1.0767e-05
8:58423474 T G 0.905856 6.8525e-06
8:58428813 T C 0.104946 -2.4324e-05
8:58437923 A G 0.233711 1.3089e-05
8:58448244 C T 0.522145 -1.0693e-05
8:58451794 G A 0.025601 -5.1114e-06
8:58452189 C A 0.363805 1.3083e-05
8:58452229 A G 0.125113 6.0720e-06
8:58457374 T C 0.282202 -8.0151e-06
8:58458782 G A 0.047424 4.6113e-07
8:58459237 T G 0.049882 5.1695e-05
8:58468183 A G 0.047455 7.9742e-06
8:58471927 G A 1.020923 -1.5925e-06
8:58491539 C T 0.924708 1.1324e-07
8:58500590 A G 0.122251 -2.4006e-05
8:58509530 G A 0.032516 3.5616e-05
8:58512674 T C 0.089133 -1.2197e-08
8:58514086 T C 0.320511 -3.4221e-06
8:58527228 A G 1.938803 -1.0834e-05
8:58529402 T G 0.881435 2.4086e-07
8:58532919 T C 1.306858 -7.3918e-06
8:58535010 C T 0.426542 -1.0141e-05
8:58541542 G T 0.147365 -1.8033e-05
8:58543058 T G 0.332734 -8.9389e-06
8:58565658 A G 0.052820 -8.0930e-06
8:58582681 T C 0.060656 -2.1003e-05
8:58583989 C T 0.092904 2.6146e-07
8:58585481 A T 0.091489 -3.8213e-05
8:58600006 T C 0.221702 2.1476e-05
8:58618255 G A 0.108451 2.3751e-05
8:58618851 A G 0.028416 1.0871e-05
8:58624834 T C 0.687648 9.4586e-06
8:58628518 G T 0.045051 3.3323e-05
8:58635357 C A 0.786002 -9.1500e-06
8:58635716 A G 0.028117 7.9340e-06
8:58637651 T C 0.043616 -7.5308e-06
8:58645279 G A 1.599049 1.3964e-06
8:58656159 T C 0.021898 9.7700e-06
8:58660438 T C 0.037276 -1.1972e-05
8:58662328 G A 0.105231 -1.3881e-05
8:58665885 C T 1.310033 -2.5119e-05
8:58675166 G T 0.311373 4.2016e-07
8:58679214 G A 0.043868 2.7642e-05
8:58679518 A G 0.250839 -1.7938e-05
8:58688028 C T 0.088168 2.0954e-05
8:58688170 T C 0.245766 -1.1136e-05
8:58694325 C T 0.501783 2.2520e-05
8:58695201 G A 0.033988 -9.3232e-06
8:58696436 C T 0.672862 7.5480e-07
8:58704356 C T 0.465830 2.8316e-05
8:58711322 C T 0.461274 2.6461e-05
8:58711369 T C 0.488585 -1.7892e-06
8:58717810 T C 0.079243 1.7587e-05
8:58719776 G A 0.130104 -7.5440e-06
8:58727013 A G 0.033250 -3.9134e-06
8:58729783 T G 0.058698 1.8763e-05
8:58731539 T C 0.024809 3.9099e-07
8:58740026 T G 0.410416 -1.7150e-05
8:58740779 G T 0.317594 5.8108e-06
8:58742151 C T 1.188673 1.1691e-05
8:58748912 A G 0.258988 1.8957e-05
8:58753462 C T 0.262259 2.0264e-05
8:58756736 G C 0.106635 -1.5347e-06
8:58757257 T G 0.074633 1.9315e-05
8:58757292 G A 0.368337 4.3872e-07
8:58757645 T C 0.038398 2.8531e-06
8:58758952 A G 0.281213 -1.1937e-05
8:58760048 A G 1.093006 3.4584e-05
8:58761320 C T 0.052507 2.7527e-05
8:58768517 C T 0.044320 -4.3029e-06
8:58769671 T C 0.071427 1.8748e-05
8:58769906 A G 0.641835 1.3062e-05
8:58773740 T A 1.959359 1.3324e-05
8:58779172 T C 1.219098 5.2104e-06
8:58779512 C T 0.595323 2.4577e-05
8:58780481 A C 0.495300 4.2615e-06
8:58781020 T C 0.072926 -1.0111e-05
8:58784375 G C 0.022707 2.4276e-06
8:58784543 C T 0.154338 1.7341e-06
8:58784754 A C 0.085271 -6.8343e-06
8:58786160 A G 0.047897 1.4012e-06
8:58794911 G T 1.712246 4.7725e-06
8:58805600 A C 0.434202 -3.0512e-06
8:58817444 A C 1.096079 -3.3718e-06
8:58821337 G A 0.049042 1.2785e-05
8:58828466 A G 0.023394 1.4910e-05
8:58837634 G A 0.196867 -2.8489e-05
8:58840924 T C 0.149728 1.9456e-05
8:58843535 G T 0.243968 -4.9756e-06
8:58843630 G A 0.445152 -1.4358e-05
8:58843946 C T 0.313130 5.3682e-06
8:58853955 A G 0.033862 1.0627e-05
8:58855216 A C 0.039690 1.8118e-05
8:58856006 G A 0.064573 1.6994e-05
8:58856655 T C 0.073076 1.4952e-06
8:58862835 T C 0.862504 1.5276e-06
8:58863592 A G 0.086046 -5.9260e-06
8:58865785 T C 0.024057 5.8116e-06
8:58880705 A G 0.452629 1.8528e-05
8:58886451 C T 1.620716 6.8062e-06
8:58889614 A G 0.941118 1.9117e-05
8:58892305 A G 0.082334 2.7953e-06
8:58897188 T C 0.081994 9.0212e-06
8:58904865 T C 0.206947 1.3296e-05
8:58911820 A G 0.075632 -5.9327e-06
8:58912935 G A 0.104228 -1.0545e-06
8:58913290 A G 0.073144 -1.2472e-05
8:58929688 A G 0.796755 4.4015e-07
8:58932178 G A 0.052561 1.2507e-05
8:58932287 C A 1.662802 2.4479e-05
8:58934563 A G 0.068503 -1.0131e-05
8:58948330 C T 0.087637 -1.4651e-05
8:58949513 T C 0.100223 -6.8903e-06
8:58950461 G A 0.197907 -6.9887e-06
8:58953979 C T 0.605706 1.6574e-06
8:58954341 G T 0.108590 6.1106e-06
8:58959964 G A 0.073021 -2.8029e-05
8:58966060 A G 0.085563 2.5205e-05
8:58984774 G A 0.841453 2.8359e-05
8:58986195 G A 0.152523 -3.6324e-06
8:58989483 G A 0.060065 -3.5347e-05
8:58997283 A G 0.100574 8.1985e-07
8:58999155 T C 0.070540 -1.4554e-06
8:58999558 T C 0.038503 -1.6458e-05
8:59017474 T C 1.688070 2.4910e-05
8:59021448 T G 0.297440 1.1714e-05
8:59025141 T G 0.020188 -4.1035e-06
8:59026439 G A 0.286853 -1.8764e-05
8:59027478 A G 0.032230 -1.9283e-05
8:59030763 C T 0.470974 2.5574e-05
8:59035859 A G 0.238246 1.7809e-05
8:59043489 A G 0.058426 -1.8279e-05
8:59044437 G C 0.139066 -6.7734e-06
8:59049340 A G 1.919115 4.3820e-06
8:59053292 T C 1.047859 2.5746e-05
8:59053578 C T 0.119035 1.7716e-05
8:59055303 T C 0.055145 3.0910e-05
8:59057241 T G 0.114877 6.8077e-07
8:59057413 C T 0.815764 1.3071e-05
8:59057582 T G 0.118310 1.2614e-06
8:59062792 A G 0.058344 5.1877e-06
8:59063004 T C 0.071413 -7.1177e-06
8:59064294 C A 0.059759 -2.6624e-05
8:59065215 G T 0.680753 -7.2824e-06
8:59066247 G A 0.959447 -1.9390e-05
8:59066811 T C 0.381684 -4.1769e-05
8:59069280 A G 0.114336 4.5803e-06
8:59070357 C T 0.097432 1.5751e-05
8:59070995 A G 0.080885 -2.8470e-05
8:59071235 C T 0.043637 -5.2193e-06
8:59074226 T G 1.282467 -3.2938e-06
8:59078879 A G 1.131396 -8.3943e-06
8:59079038 G A 0.173245 1.2294e-05
8:59083786 T G 0.210320 -2.1987e-05
8:59088925 T C 1.361279 -1.8223e-05
8:59090599 G A 0.056855 -1.5970e-06
8:59092710 G T 1.462995 -3.3496e-05
8:59096545 A G 0.060870 -3.4156e-06
8:59101491 A G 1.065317 -2.8413e-06
8:59104799 C A 0.069095 -1.5040e-05
8:59105992 T C 0.094226 -1.4891e-05
8:59107029 T C 1.065120 -9.3113e-06
8:59115547 G A 0.110848 1.0867e-05
8:59120810 C T 1.294336 -1.8463e-05
8:59135729 G A 1.010784 -5.0667e-06
8:59145475 T C 0.205553 4.1589e-06
8:59148917 T C 0.091812 -9.6280e-06
8:59157260 C T 0.058385 6.9555e-07
8:59164297 A C 0.773327 2.7851e-06
8:59168453 T C 0.159363 5.4874e-06
8:59171270 A G 0.932748 6.6872e-06
8:59172064 G A 1.856833 5.8776e-05
8:59177470 T C 0.091326 8.5991e-06
8:59178572 G A 0.216368 1.9494e-05
8:59182575 T C 0.974335 6.8266e-06
8:59190002 G T 0.420840 1.8830e-05
8:59195191 T C 1.849524 5.3084e-05
8:59215079 G T 1.060197 1.2979e-05
8:59225514 C T 0.439546 1.5527e-05
8:59228032 A G 0.031258 2.2785e-05
8:59231672 C T 0.427028 8.9301e-06
8:59239432 C A 1.206583 1.9978e-05
8:59250140 T C 0.721708 9.8492e-06
8:59267464 A G 0.546766 -8.0526e-06
8:59268335 A G 1.252484 3.1391e-06
8:59271600 G A 0.046761 -2.8392e-05
8:59272113 T C 0.030306 5.4616e-07
8:59292115 C T 1.941737 -4.1813e-06
8:59311332 T C 0.092577 3.0802e-06
8:59315230 G A 0.069200 -1.9526e-05
8:59318565 T G 0.295502 -2.6744e-05
8:59325371 A G 0.175832 1.1531e-05
8:59331593 G A 0.599035 -1.1330e-05
8:59331781 A C 1.564347 -1.1557e-05
8:59332306 G C 0.047179 1.6526e-06
8:59339186 G A 0.082843 1.6632e-07
8:59343475 G A 0.066416 -2.8272e-05
8:59349053 C T 0.646160 -1.8203e-05
8:59366214 T C 0.167849 -1.1821e-06
8:59379502 C T 0.088212 -8.4253e-06
8:59381163 C T 0.091605 -2.2156e-06
8:59385164 C T 0.393155 1.0774e-05
8:59388565 C T 1.325101 -1.2624e-05
8:59394969 T G 0.516307 1.3006e-05
8:59408170 A G 0.028834 4.7492e-06
8:59412924 T G 1.221665 -6.6963e-06
8:59414401 T C 1.190390 -1.5036e-05
8:59417753 G A 0.814261 -4.0347e-05
8:59430010 T C 0.032183 -1.0803e-05
8:59437735 T C 0.154502 9.8951e-06
8:59439703 T C 0.090214 6.4906e-06
8:59446454 T C 1.208885 -6.5135e-06
8:59447578 G T 0.642611 9.4999e-06
8:59454683 T C 0.062730 -4.4738e-06
8:59456798 A G 0.083194 7.7891e-06
8:59476219 G A 0.020756 -8.9493e-06
8:59489542 T C 0.646612 4.0366e-06
8:59524884 T G 0.618492 -6.5443e-06
8:59525125 C T 0.031241 -1.9162e-05
8:59538250 C T 0.705728 -7.1217e-06
8:59542922 C T 0.052646 1.9918e-06
8:59548532 T C 0.210857 -1.4819e-05
8:59549792 T C 0.132073 8.0024e-06
8:59554224 C G 0.027596 -1.2711e-05
8:59557874 G A 0.034233 9.9829e-06
8:59565718 T C 0.108125 3.5215e-06
8:59567168 C T 0.201337 3.2816e-07
8:59567885 T G 0.572047 -1.4746e-05
8:59570619 T C 0.040448 7.0304e-06
8:59571287 T C 0.639711 1.3170e-05
8:59575432 T C 0.092241 -2.6140e-05
8:59575608 A G 1.595251 1.2822e-05
8:59578916 A G 0.756291 2.7988e-05
8:59578987 C T 1.714867 6.9352e-06
8:59583709 C T 0.037558 1.3475e-05
8:59595411 T C 0.193749 7.8159e-06
8:59600895 C T 1.048954 2.9158e-06
8:59601001 C T 0.050950 2.1351e-05
8:59602987 A G 0.030755 9.1665e-06
8:59603330 G A 0.183604 6.2982e-06
8:59606555 A G 0.063216 8.1808e-07
8:59611656 A G 0.091754 -1.2005e-05
8:59616462 T G 0.163181 6.7887e-06
8:59623189 A G 1.071270 -4.4382e-06
8:59627318 A C 0.144030 -6.5640e-06
8:59634038 A G 1.921899 -1.4200e-05
8:59638525 T C 0.125311 -6.1870e-06
8:59644762 C G 0.080389 -1.2064e-05
8:59653141 A G 0.111477 2.5779e-05
8:59670768 A G 1.274627 3.1939e-06
8:59678393 C T 0.387138 -1.1787e-05
8:59681326 C T 0.795718 1.2648e-05
8:59684180 C A 1.162994 -4.4988e-06
8:59692275 C A 0.737466 7.1792e-06
8:59694627 G A 0.070421 1.9189e-05
8:59700898 G A 0.597420 4.6052e-06
8:59701203 C A 0.020436 -4.3671e-06
8:59702355 A G 0.935451 -9.8579e-06
8:59704196 T C 0.178810 2.3821e-05
8:59708309 T C 0.154529 2.1615e-05
8:59710386 C T 1.352205 2.1232e-05
8:59711609 A G 0.195126 -8.3422e-06
8:59711682 A G 0.190200 6.5355e-06
8:59712468 T C 0.632636 1.5415e-05
8:59713625 G T 0.114156 9.9244e-06
8:59717983 C T 0.047479 -7.8204e-07
8:59719411 C T 0.032679 -2.1530e-05
8:59725048 G A 0.539283 2.5197e-05
8:59725501 C A 0.430832 -1.1830e-05
8:59726459 T C 1.172616 9.8912e-06
8:59726631 G A 0.045061 -4.4563e-06
8:59736227 G T 0.406704 -1.2358e-06
8:59736400 C T 0.921478 -6.7396e-07
8:59737479 G A 1.573587 1.4489e-05
8:59739038 G C 0.079433 -9.8749e-06
8:59739140 T C 0.204401 3.2941e-05
8:59740515 C A 0.039139 1.1423e-05
8:59744994 G T 0.026236 1.1786e-05
8:59753354 T C 0.026794 5.8445e-06
8:59755621 A C 1.936998 1.0541e-05
8:59766309 G T 0.457613 -1.2357e-05
8:59773117 C T 0.084632 1.6147e-05
8:59775358 C T 0.063274 -1.2715e-05
8:59777699 A C 0.686135 1.3473e-05
8:59788547 A G 1.279207 1.7955e-05
8:59793692 T C 0.232718 2.3286e-05
8:59795785 C T 0.358644 -6.7603e-06
8:59796217 A G 0.081582 -1.7764e-05
8:59808279 A C 0.165157 8.3245e-05
8:59817068 G A 1.006160 -8.9736e-05
8:59819608 A G 0.087651 -8.1443e-06
8:59846416 T C 0.027144 -1.3851e-05
8:59851636 A G 0.116016 -1.8758e-05
8:59851907 C T 0.044721 -5.2570e-06
8:59861273 C T 0.317707 -2.5389e-05
8:59866492 C T 0.682841 4.4429e-05
8:59881145 G C 0.057766 -1.2439e-05
8:59881944 C T 0.048403 8.3357e-07
8:59883266 A G 0.077281 -4.4763e-06
8:59894787 C T 0.045694 -2.5415e-05
8:59894983 G A 0.825344 1.8241e-05
8:59895237 A T 0.202034 -7.3883e-06
8:59904419 T C 0.047428 -1.6033e-05
8:59906052 T C 1.846015 4.1237e-06
8:59907148 C T 0.052520 -9.3012e-06
8:59909570 G C 0.114734 -5.9460e-06
8:59909648 A T 0.037874 -9.8483e-06
8:59916056 T C 0.138148 -3.9045e-05
8:59923386 G A 0.162699 5.8017e-05
8:59925618 T C 1.256078 -2.7191e-06
8:59927679 T G 0.029334 -1.4556e-05
8:59938421 A G 1.734980 1.4198e-05
8:59939037 C T 0.833460 -1.8866e-05
8:59941578 A G 0.096052 1.5210e-05
8:59944153 A G 0.046890 7.4680e-06
8:59944515 C T 0.438203 -1.0224e-05
8:59950115 A C 0.035232 8.6328e-06
8:59954006 G A 0.130509 -2.4183e-05
8:59959551 C T 1.757586 -2.1972e-05
8:59960286 A G 0.200838 -8.3923e-06
8:59964372 G T 0.451462 -6.3822e-06
8:59970771 A C 0.103321 -1.7389e-05
8:59971419 A T 1.201225 1.8612e-05
8:59973907 G A 0.086726 -3.2922e-05
8:59980776 T C 0.038850 -2.4499e-05
8:59986107 T G 0.030435 -6.8074e-06
8:59987837 C T 0.199726 -3.4066e-05
8:59989282 T G 0.074443 9.6719e-06
8:59991374 G A 0.053877 -8.9798e-07
8:59995045 C T 0.241061 -3.8539e-06
8:60005151 C G 0.049920 -1.3423e-05
8:60008424 G T 0.147831 6.8448e-06
8:60010000 C T 0.146223 1.8448e-05
8:60010309 C T 1.182302 1.2503e-05
8:60014036 G A 0.033468 -3.7439e-06
8:60020422 C T 0.167230 4.3234e-05
8:60021788 C T 0.049688 1.2485e-05
8:60021908 T C 0.284606 -8.5400e-06
8:60023609 C T 0.051942 -5.9601e-06
8:60025894 T C 0.024071 -1.3775e-05
8:60029320 G A 0.163885 2.4368e-05
8:60030112 T G 0.050341 2.1978e-06
8:60030417 C G 0.024978 -1.9367e-07
8:60032805 G T 0.217541 2.2494e-06
8:60041531 C T 0.129265 2.5857e-05
8:60042289 C G 1.014232 6.3854e-06
8:60047480 A G 0.324795 2.3663e-05
8:60048991 A G 0.044510 -8.8439e-06
8:60056263 T C 0.032179 -9.2404e-06
8:60071367 C T 0.147301 -1.4673e-05
8:60074730 T C 0.029368 -8.1482e-06
8:60076174 A C 0.051864 2.6194e-07
8:60080075 T G 0.330830 4.2422e-05
8:60080622 C T 0.086311 -1.5858e-05
8:60092780 A G 0.054669 1.0270e-05
8:60098543 C T 0.252352 1.2022e-05
8:60109390 C G 0.051939 -2.3069e-06
8:60130296 T C 0.648064 -6.1929e-06
8:60137077 A G 0.664859 2.0575e-05
8:60138076 A G 0.058008 -2.9859e-05
8:60145841 T C 0.051827 1.0131e-05
8:60147997 C T 0.293330 -4.5819e-07
8:60153813 T C 0.030275 5.3208e-06
8:60157579 C A 0.143214 -2.2042e-05
8:60178721 A C 0.692381 1.7549e-05
8:60180904 A G 0.283780 -3.6093e-05
8:60187791 T C 0.258400 -4.1677e-06
8:60192436 G A 0.340897 3.2768e-05
8:60196495 G T 0.100359 5.2014e-06
8:60201591 T C 0.349019 -1.4909e-06
8:60227155 C T 0.634128 4.6510e-06
8:60228779 G A 0.320165 -4.2262e-06
8:60240805 T C 0.092975 -4.7195e-06
8:60250140 T C 0.036201 -7.1707e-06
8:60267086 T C 0.026821 -7.7811e-07
8:60267955 A G 0.026964 -1.3504e-06
8:60270663 C A 0.043205 1.3226e-05
8:60278543 G A 0.110229 -8.7317e-06
8:60284263 T C 1.895173 -4.3368e-05
8:60304960 G A 0.041580 -5.0937e-06
8:60308445 C T 0.087709 -6.1721e-06
8:60334045 G A 0.049913 2.9738e-05
8:60336560 A T 0.040917 -1.5923e-05
8:60343033 T C 0.033811 -1.3687e-06
8:60349568 C G 1.812911 -1.2547e-05
8:60351032 T G 0.048624 5.5761e-06
8:60381595 G T 0.215328 -4.4220e-05
8:60388601 G A 1.139933 1.7265e-05
8:60397243 A G 0.081055 -2.3008e-06
8:60398832 C T 1.813561 -1.4212e-05
8:60418589 A G 0.055315 -1.0813e-05
8:60431304 A C 0.075048 3.5618e-06
8:60443509 T G 0.670788 -3.6340e-05
8:60446701 T C 0.085393 -9.1000e-07
8:60470205 C T 0.048138 -1.5532e-05
8:60470686 C T 1.733060 -5.9583e-06
8:60473183 C T 0.037813 6.0949e-07
8:60480848 C A 0.133939 -3.4853e-05
8:60486037 G A 0.136496 -2.9182e-05
8:60497232 G T 0.848745 -4.4182e-06
8:60498701 G A 0.043701 1.5383e-05
8:60506977 G A 0.066803 -1.7500e-06
8:60519015 A G 0.125770 -2.7437e-05
8:60523142 C A 0.854634 1.5423e-06
8:60526089 A G 0.182448 -9.8711e-06
8:60528011 A G 0.113122 -1.9076e-06
8:60528690 T C 0.129067 -1.9615e-06
8:60540146 C A 0.135544 -6.2837e-06
8:60543209 G T 0.035895 1.4464e-06
8:60554089 T C 0.024312 -5.4557e-06
8:60567960 C A 0.040754 -1.4782e-05
8:60569262 C A 0.028858 -1.4114e-05
8:60587632 G A 0.256772 -3.7023e-06
8:60594426 G T 0.031306 8.2341e-07
8:60600066 G A 0.046285 1.0355e-05
8:60600224 A G 0.124950 -1.2321e-06
8:60602526 C T 0.029830 -4.9906e-06
8:60608536 T C 0.078193 -1.7011e-06
8:60610679 G A 0.040635 3.1020e-06
8:60616973 C T 0.083265 -2.6208e-05
8:60629462 T C 1.112793 -2.4291e-06
8:60651215 C A 0.062683 1.0557e-05
8:60661940 A G 0.110766 2.0307e-05
8:60686774 T C 0.026168 -1.1797e-05
8:60691309 T C 0.183067 1.3870e-07
8:60698514 C A 1.121227 -2.1474e-06
8:60701134 C T 0.021412 -1.2650e-06
8:60706265 G A 0.049348 -6.7163e-06
8:60723301 G A 0.049620 7.4897e-06
8:60723345 T C 0.047132 1.3102e-05
8:60724490 G C 0.062808 1.2124e-05
8:60742984 T A 0.037017 2.5701e-06
8:60775915 A C 0.027936 -1.4735e-06
8:60793296 A C 0.095542 4.0297e-06
8:60801704 C T 0.052864 1.1345e-05
8:60818648 G T 0.123223 4.0405e-07
8:60827596 A G 0.061724 1.7347e-05
8:60835012 G C 0.112908 -1.6739e-06
8:60845059 A C 0.175030 7.8908e-06
8:60851737 A T 0.177651 1.7166e-06
8:60855711 G A 0.727851 -1.2823e-05
8:60855753 A G 0.926074 8.3328e-07
8:60856946 T C 0.043790 -9.9962e-06
8:60863668 G T 1.904676 -8.0615e-07
8:60872769 G A 0.021211 -4.5303e-06
8:60877160 C A 0.089864 -2.5672e-05
8:60879821 C T 0.047142 1.1901e-05
8:60895229 C T 1.745907 -1.5873e-06
8:60903587 T C 0.033621 5.8787e-06
8:60905931 G A 0.045034 -1.0855e-05
8:60909700 T C 0.062295 9.8510e-06
8:60909845 T G 0.129985 5.2732e-06
8:60930418 A G 0.050953 4.8147e-06
8:60931328 C T 0.816896 -4.4634e-06
8:60934175 T C 0.051504 -1.1415e-05
8:60940610 C T 0.077819 2.1887e-05
8:60961769 T C 0.134460 -1.9194e-05
8:60961821 T G 0.440236 4.0912e-06
8:60965558 C G 1.424390 5.7341e-06
8:60967278 T C 0.054764 1.1812e-05
8:60977819 T C 0.621018 3.5853e-06
8:60979423 A C 0.032020 6.2601e-06
8:61016046 G A 0.194449 1.4522e-05
8:61020511 C G 0.045265 -3.2447e-05
8:61024563 C T 0.323680 1.9658e-05
8:61026518 T G 0.291229 -1.4752e-05
8:61029980 A C 0.129581 6.7011e-06
8:61045292 G A 0.020804 1.4560e-05
8:61045817 A G 0.073018 2.3952e-06
8:61046886 A G 0.053544 2.4276e-06
8:61058420 T G 0.857945 -1.1094e-06
8:61061729 C G 0.070788 -7.5884e-06
8:61087632 A G 0.120830 8.2326e-07
8:61096100 G T 1.622395 -9.2086e-06
8:61101162 T C 0.614426 2.3737e-07
8:61101751 A G 0.022422 1.5407e-05
8:61108833 C T 0.071430 5.6134e-06
8:61112383 C G 0.070339 -2.1963e-05
8:61115864 A G 0.026672 -5.2353e-05
8:61119308 C T 0.883260 -1.3866e-05
8:61124752 C A 0.074524 5.0024e-06
8:61124929 G A 0.048362 -1.3084e-06
8:61125287 T C 0.849361 -1.5039e-05
8:61129120 T C 0.212574 -2.1178e-05
8:61139150 C T 0.289067 -1.1260e-06
8:61139280 T C 1.868196 -2.1658e-06
8:61149930 A G 0.094603 -9.3136e-06
8:61150373 T C 0.356254 -8.6899e-06
8:61153994 T C 0.057399 4.6495e-06
8:61156579 A G 0.044082 -2.7802e-06
8:61172837 T C 0.038384 1.0235e-06
8:61178574 C T 0.830998 1.0455e-05
8:61182552 A G 0.069373 -3.1136e-06
8:61188271 G A 0.116441 -2.1561e-06
8:61193150 G A 1.048413 9.4827e-06
8:61197883 A C 0.811476 8.0570e-06
8:61206689 T C 0.047468 -9.1766e-06
8:61209152 G A 0.206998 -7.7664e-06
8:61226003 T C 0.064835 -1.3994e-05
8:61235476 A G 0.030677 1.0988e-05
8:61246948 C T 0.213482 -1.0791e-05
8:61250124 C T 0.096756 5.0082e-06
8:61251641 G A 0.860356 -2.2495e-05
8:61255412 G T 0.076006 1.0835e-05
8:61273430 T C 0.042260 1.7300e-05
8:61280526 G A 0.064518 9.7338e-06
8:61293772 C T 1.181772 -7.9099e-06
8:61297329 C T 0.034532 -5.4000e-06
8:61304644 G C 0.061591 4.8890e-05
8:61309198 G A 1.220635 -6.6479e-06
8:61309487 T G 0.056740 5.3721e-06
8:61315691 G A 1.769795 3.0319e-05
8:61341423 T C 0.047774 -1.5378e-05
8:61359807 G C 0.374157 9.7179e-06
8:61360266 G A 0.353616 1.6876e-05
8:61369635 A G 0.065858 1.2273e-06
8:61373296 T G 0.031394 -1.4771e-05
8:61377597 C T 0.075177 6.5966e-06
8:61387277 T G 1.106204 -7.1468e-07
8:61396843 G A 0.043933 1.6602e-05
8:61415496 A G 0.023326 -6.5966e-06
8:61437455 A C 0.063825 9.6009e-06
8:61438386 A G 0.037694 -4.4396e-06
8:61440441 A G 0.041743 -2.2722e-05
8:61458307 A G 0.042984 -2.1041e-06
8:61476709 T C 0.738197 -6.3028e-06
8:61480704 C T 0.263408 -2.9261e-05
8:61496263 G A 0.059898 1.5987e-06
8:61504943 A G 0.108223 2.7628e-05
8:61521803 T C 0.474700 1.6846e-05
8:61531577 C A 0.059708 1.0356e-05
8:61531636 A G 0.133647 -7.6410e-06
8:61541273 C T 0.754495 -8.5088e-06
8:61545409 T C 0.034474 -2.7796e-06
8:61556306 T C 0.960739 5.5653e-08
8:61557767 A G 0.026287 2.5056e-07
8:61559983 T C 0.040869 -1.9413e-06
8:61562250 A G 0.497805 1.8016e-05
8:61566163 C T 1.089667 -1.5075e-05
8:61568132 G A 0.023068 -7.1091e-06
8:61577392 A G 0.036361 -4.5199e-06
8:61578407 T C 0.179232 -1.1467e-05
8:61582833 T G 1.018757 6.9912e-06
8:61583367 C T 0.023466 4.9313e-05
8:61595671 C T 1.207852 -2.9773e-05
8:61597546 C T 0.052616 -3.5419e-06
8:61603415 A G 0.022255 1.7664e-05
8:61604398 A G 0.060707 -8.9348e-06
8:61605194 C T 0.084979 3.9300e-05
8:61607451 G A 0.063356 2.0282e-05
8:61617849 T C 0.275154 -1.0819e-05
8:61635991 A G 0.082684 -6.6804e-06
8:61636174 G T 0.028559 7.0647e-06
8:61638799 C G 0.024404 -2.9401e-05
8:61644221 G T 0.023180 1.0320e-05
8:61654298 A T 0.045881 1.2884e-05
8:61656511 C A 1.299579 -3.9772e-05
8:61656596 A C 0.037133 3.0886e-06
8:61660163 G A 0.373892 5.5928e-06
8:61660407 A G 0.142731 -1.6018e-05
8:61661207 T C 0.042049 -8.4886e-06
8:61662038 T C 1.473653 -1.3631e-05
8:61679374 G T 1.513761 -2.9284e-05
8:61699639 C T 0.398796 -2.2426e-05
8:61701873 T G 0.025913 -2.2287e-05
8:61704856 G A 0.032016 -1.0957e-06
8:61710985 G A 0.266597 1.2092e-05
8:61711141 C T 0.052109 2.0733e-05
8:61718965 T A 0.053744 5.3991e-06
8:61722552 G A 0.199311 2.5795e-05
8:61727909 A G 1.310900 -5.3402e-05
8:61743841 A G 0.058667 -3.2812e-06
8:61747982 A G 0.048111 7.3066e-06
8:61751664 G A 0.045887 -2.4995e-06
8:61754713 T C 0.043916 -2.4880e-06
8:61757805 T C 0.023833 -7.1477e-06
8:61764908 G C 0.057872 -6.8502e-07
8:61765273 T C 0.072406 2.0553e-05
8:61779681 C A 1.134647 -4.4964e-06
8:61789924 A G 0.128401 -6.0799e-06
8:61795171 T C 0.165860 -2.4044e-05
8:61797694 G A 0.188857 -1.7405e-05
8:61797791 G T 0.642345 2.5698e-06
8:61798138 A G 1.559386 1.5888e-05
8:61802638 A G 0.027250 5.8706e-06
8:61803020 T C 0.164317 -2.4255e-05
8:61805324 C T 1.262623 1.0514e-05
8:61808013 A G 0.029092 -1.4772e-05
8:61808460 G C 1.715414 -1.7133e-05
8:61809348 C T 0.485297 -2.7855e-05
8:61811321 T C 1.370186 -2.9612e-05
8:61811764 C T 1.151377 -2.0611e-05
8:61812258 A G 0.021014 6.5165e-06
8:61812337 A G 0.153220 2.0102e-05
8:61817169 C T 1.754002 -4.2128e-05
8:61818268 G A 0.223260 -1.3738e-05
8:61819229 T C 1.919995 -4.3856e-05
8:61824739 T C 0.224834 -1.2980e-05
8:61829570 A G 0.022197 1.8957e-05
8:61831999 A G 1.279598 -3.3057e-05
8:61838713 G A 0.243251 -8.0375e-06
8:61839298 C T 0.034093 1.2641e-05
8:61839656 T C 0.154933 -1.9951e-05
8:61841979 A G 0.090214 -9.7880e-06
8:61853126 T G 0.036001 -8.4872e-07
8:61854164 C T 0.115084 -5.4609e-06
8:61855000 T C 0.047441 -1.1135e-05
8:61856034 T C 0.554521 -5.7735e-06
8:61859020 C A 0.301819 1.9497e-05
8:61860596 C T 0.683317 -9.0583e-06
8:61867143 A G 0.292211 -8.5015e-06
8:61868212 A G 0.117457 -1.9301e-05
8:61873509 C G 0.136190 -3.3196e-05
8:61876044 A G 0.285820 1.3110e-05
8:61879363 A C 0.961072 -9.3428e-07
8:61884210 A G 0.020566 -1.7969e-05
8:61884672 T C 0.062281 1.4600e-06
8:61893923 C T 1.653415 -2.3351e-05
8:61896236 T C 0.023166 1.9530e-05
8:61898217 G A 0.248058 1.0271e-05
8:61899508 C T 0.143656 -1.6394e-05
8:61909462 G A 0.248235 4.9564e-06
8:61916247 T C 0.122302 -2.5936e-05
8:61921646 C T 0.052867 -7.0638e-06
8:61922459 A G 0.211918 8.4761e-06
8:61926772 C T 0.144282 8.5994e-06
8:61927738 A G 1.909398 -2.5371e-05
8:61928995 T C 0.258489 5.9189e-06
8:61931087 G A 0.153063 2.1982e-05
8:61938711 G A 0.677268 2.8610e-05
8:61943238 T C 0.030626 -1.1711e-06
8:61947646 C T 0.154719 2.7441e-06
8:61948095 A G 1.072093 -2.2183e-05
8:61949880 A C 0.129543 -1.0768e-07
8:61950177 C T 0.043474 1.1338e-06
8:61950257 C A 1.714367 -2.6708e-05
8:61951218 G A 0.069299 3.0241e-06
8:61951634 T C 0.115380 -2.0069e-07
8:61955772 T C 0.711001 1.5508e-05
8:61958394 G T 0.136506 -6.7676e-06
8:61961997 G A 0.197795 -6.8869e-06
8:61968256 A G 0.848783 3.4949e-05
8:61975360 T C 0.788385 3.5714e-05
8:61985668 C T 0.043766 1.6869e-06
8:61994173 T G 0.474054 1.9314e-05
8:61996491 A C 0.181442 3.0180e-05
8:61997272 C T 0.110579 -6.9693e-06
8:62002590 G T 0.296012 4.7144e-06
8:62003453 G A 1.124182 3.7761e-06
8:62003672 T C 0.124913 1.5263e-05
8:62005820 C T 0.257271 7.4884e-06
8:62006099 C T 0.267770 7.1518e-06
8:62006248 T G 1.200562 -1.2935e-05
8:62008813 G A 1.160761 4.0082e-05
8:62010040 T C 0.053299 -1.1889e-06
8:62013049 G A 0.354489 2.7065e-05
8:62016389 C G 0.107275 -1.8310e-05
8:62017097 A G 0.024452 -1.0853e-05
8:62025140 C T 0.774177 7.8673e-06
8:62026220 C T 0.054064 1.0221e-05
8:62027498 C T 0.074198 1.7758e-05
8:62039073 C T 0.564524 1.3407e-05
8:62043233 G A 0.786121 9.2291e-05
8:62043631 T C 0.035855 -2.0795e-05
8:62043785 C T 0.078111 -1.5564e-06
8:62044143 T C 0.311114 1.5529e-05
8:62053770 T C 0.197659 -6.4385e-07
8:62054350 G A 0.064127 -2.2114e-05
8:62059751 T C 0.046778 2.5805e-06
8:62064495 C A 0.046166 -4.0218e-06
8:62068851 C A 0.355417 1.8039e-05
8:62080787 C G 1.699405 2.1419e-05
8:62085721 G A 0.112714 7.2419e-07
8:62087512 T C 0.103844 1.5086e-05
8:62114533 A G 0.039594 -4.1022e-06
8:62116679 G A 0.554848 1.7506e-05
8:62124289 C T 0.055825 9.7079e-06
8:62124626 T C 0.931932 1.1313e-05
8:62125268 A G 0.071706 1.2396e-05
8:62125657 T C 0.080049 -2.0987e-05
8:62129196 T C 0.773018 6.3820e-06
8:62139389 G C 0.078750 -9.3891e-06
8:62147698 C T 0.120405 -2.3066e-05
8:62149646 A G 0.028960 1.2601e-06
8:62151216 G A 0.031122 2.3749e-07
8:62154257 T G 0.075809 1.1892e-05
8:62173034 G A 0.252637 2.9454e-07
8:62177128 T C 0.021184 1.0452e-05
8:62188996 A C 0.133256 2.0811e-06
8:62190902 C T 0.048733 1.7701e-05
8:62195690 T C 0.047839 -1.3880e-07
8:62198366 C T 0.052877 -1.1849e-06
8:62200543 A T 0.036266 1.0161e-05
8:62204118 A G 0.043722 3.7254e-05
8:62205665 A C 0.671128 8.2576e-06
8:62209043 G C 0.151618 -2.8185e-06
8:62217523 T G 0.333584 -9.9531e-06
8:62219512 T C 0.109362 -7.8290e-06
8:62220431 G A 0.108988 7.4141e-06
8:62220903 T C 0.167880 9.4230e-06
8:62237603 A G 0.020467 -1.1987e-05
8:62238387 A C 0.046727 6.0594e-06
8:62238390 A C 0.944019 -2.4140e-05
8:62251889 T C 0.489493 -1.2165e-05
8:62274096 T C 0.033658 2.0569e-05
8:62275454 G A 0.045388 -1.2518e-05
8:62276111 T G 0.063407 -2.0762e-05
8:62278492 T C 0.029184 3.2779e-05
8:62279890 T C 0.904543 -8.9049e-06
8:62281866 G A 0.066671 -5.6372e-06
8:62287660 C T 0.077547 8.3381e-06
8:62316851 T C 0.034158 -1.8867e-05
8:62320124 A G 1.485515 3.4708e-06
8:62326859 A G 0.489289 6.4956e-06
8:62328230 A G 0.048366 5.9934e-06
8:62328644 T C 0.063893 3.4214e-05
8:62329590 G A 0.057644 7.5061e-06
8:62338209 A G 0.088256 -1.4919e-06
8:62339906 G T 0.024193 1.5342e-05
8:62343317 A G 0.090983 -1.4145e-05
8:62356700 G A 0.036793 9.3498e-07
8:62366438 T C 0.177722 -2.8845e-05
8:62368376 T C 0.023041 -9.1670e-06
8:62368647 A G 0.052986 4.0091e-06
8:62368736 C G 1.716067 -3.2187e-05
8:62371756 A G 0.022021 3.2006e-06
8:62372825 T C 0.023119 -1.1486e-05
8:62376005 A G 1.767972 -1.7104e-05
8:62377308 A C 0.064797 -3.2175e-05
8:62378119 T C 0.106567 -1.6543e-05
8:62380521 T C 0.034957 1.0902e-05
8:62386246 C T 0.073542 -4.2242e-06
8:62386540 A G 0.038918 -7.1535e-06
8:62386752 G T 1.438513 1.0387e-05
8:62399087 G A 1.421269 1.5449e-05
8:62408743 T C 0.056984 -2.3952e-05
8:62409428 T G 1.707619 -1.0938e-05
8:62411641 G T 0.140793 -4.8880e-06
8:62419736 T C 0.062411 4.3987e-06
8:62422705 G A 1.395437 8.3950e-06
8:62425287 G A 0.230076 -1.2423e-05
8:62427745 T C 0.051008 4.9291e-06
8:62439037 T C 0.319223 8.3469e-06
8:62439306 A G 0.213720 1.1327e-05
8:62457332 C T 0.116662 -1.8808e-05
8:62458914 T C 0.090479 -1.1740e-05
8:62466668 C T 0.351246 -7.2788e-06
8:62470142 C T 0.132076 3.6861e-06
8:62477220 T C 0.068007 -3.4989e-05
8:62477385 A G 1.675552 -2.3598e-06
8:62483264 T G 1.787161 4.6205e-06
8:62493835 G A 0.361843 1.4590e-05
8:62495263 T C 1.760139 -1.1179e-05
8:62514990 G A 0.026277 3.5899e-06
8:62520990 T C 0.050831 -7.1904e-06
8:62521666 T C 0.028429 5.9396e-06
8:62529157 C T 0.285877 -8.3232e-06
8:62531698 C T 0.087212 1.4914e-05
8:62544326 A G 0.043780 4.8110e-06
8:62552240 A G 0.067877 2.4622e-06
8:62557164 C T 0.029160 -9.3838e-06
8:62557970 C T 0.045211 1.3282e-05
8:62572618 A G 0.035413 1.5593e-05
8:62572917 C T 1.657900 -1.3759e-05
8:62607099 T C 0.037432 7.1847e-06
8:62632147 A G 1.163582 1.3778e-05
8:62640490 T C 0.065280 -6.0968e-06
8:62643508 G A 0.028902 4.4189e-06
8:62646793 A G 0.208362 1.5091e-05
8:62647201 C T 0.840494 -8.9923e-06
8:62648084 G C 0.088433 -3.1026e-05
8:62671915 C T 0.096144 1.3037e-05
8:62673675 C T 0.500539 -1.8302e-05
8:62674301 A G 0.160920 8.9796e-06
8:62679252 A G 1.742103 -5.2575e-06
8:62690015 G A 1.397402 -1.4304e-05
8:62692458 G T 0.025519 7.8398e-06
8:62692990 G C 0.489336 -2.4826e-05
8:62699372 C T 0.113248 -6.9195e-07
8:62701662 G A 0.505669 3.8313e-06
8:62703746 A G 0.969684 6.3584e-06
8:62705616 T C 0.455284 2.5967e-05
8:62706102 T G 0.053789 -2.0810e-06
8:62710971 T G 0.028688 -1.1142e-05
8:62715255 G T 0.195718 -9.9634e-06
8:62716334 C T 0.372610 1.3286e-05
8:62722809 A C 0.780803 -2.2335e-06
8:62727192 A G 0.025383 -5.0769e-06
8:62728142 T C 0.062186 -2.4609e-05
8:62728185 T C 0.052854 -1.2517e-05
8:62729680 A G 0.804167 1.4854e-05
8:62764345 T C 0.281753 -2.0928e-05
8:62765267 C T 0.027559 -5.2532e-06
8:62773553 C T 0.037245 -1.0563e-05
8:62774033 T C 0.045520 -5.7844e-06
8:62778169 C T 0.084445 -4.2615e-06
8:62786586 A G 0.055278 3.1326e-05
8:62786826 C G 0.078053 1.5104e-05
8:62791679 G A 0.078468 1.3637e-05
8:62797273 A G 0.032931 1.7519e-05
8:62797364 G A 0.473945 -4.1410e-06
8:62799435 G A 1.072246 -2.1555e-05
8:62802769 C A 0.099924 -1.8208e-05
8:62813843 C T 0.028123 9.7556e-06
8:62824086 G T 0.069404 4.5401e-06
8:62831800 T G 0.158432 -6.8356e-07
8:62838421 G A 1.140923 -1.8065e-05
8:62862779 T C 0.050324 5.6893e-06
8:62867415 C T 0.057957 1.6687e-06
8:62867437 A G 0.244631 2.1182e-05
8:62869577 C T 1.051076 -2.3744e-05
8:62869627 G C 0.043878 1.1871e-05
8:62876122 T C 0.093944 3.8534e-05
8:62885649 A G 0.070580 -3.4624e-05
8:62892756 A C 0.051212 -6.0001e-06
8:62896235 T G 0.975270 -4.5699e-05
8:62896244 G A 0.024829 -1.2841e-07
8:62896426 T C 0.223583 1.1253e-05
8:62903319 G A 0.325292 1.3060e-05
8:62915298 G T 0.029221 -1.5006e-05
8:62919158 A G 0.030109 -2.6268e-06
8:62922597 G A 0.084258 -5.6165e-06
8:62930488 G A 0.789228 -2.9688e-05
8:62934224 A G 0.094512 4.0922e-05
8:62940213 T C 0.061187 -8.5577e-06
8:62944955 C A 0.348842 2.3840e-05
8:62944985 A G 1.277160 3.7713e-06
8:62946383 A T 0.020130 -1.0323e-05
8:62951878 C T 0.093298 4.0243e-05
8:63003117 C A 1.136880 -1.5485e-05
8:63031804 G A 0.370227 6.1489e-05
8:63043288 T C 0.054792 -1.4601e-05
8:63044971 G T 0.071573 5.7741e-06
8:63051391 A G 0.059867 3.0809e-06
8:63055549 C T 1.741151 8.4050e-07
8:63057326 T C 0.089252 -4.5166e-07
8:63062676 G A 0.650046 -2.7829e-06
8:63063650 A T 0.065477 1.9857e-06
8:63071077 A G 0.031278 -4.2627e-06
8:63093707 G A 0.211646 9.0644e-07
8:63097793 C T 1.915293 -3.9204e-05
8:63112237 A G 0.071464 -9.5293e-06
8:63114121 C T 1.043926 -8.7275e-06
8:63122423 G A 0.308571 -8.1344e-06
8:63142261 C T 0.093454 -6.7034e-06
8:63143266 A G 0.035093 -2.0261e-05
8:63146133 C A 0.309251 -1.1056e-05
8:63146398 A G 1.366280 -1.2714e-06
8:63154954 T C 0.062985 -2.1606e-05
8:63166236 C T 0.086437 -6.0718e-06
8:63172295 C A 0.041355 -1.5519e-05
8:63176132 G A 0.067711 5.7085e-06
8:63181463 A C 0.247629 9.8957e-06
8:63182003 C A 0.039819 1.8438e-05
8:63184105 A G 1.255728 1.0052e-05
8:63188390 A G 0.078288 2.8633e-05
8:63207082 T C 0.033594 4.9866e-06
8:63220459 T C 0.551710 2.9684e-07
8:63221100 G A 0.071495 -1.0947e-05
8:63239470 A G 0.033563 6.8630e-07
8:63242006 T C 0.098496 -1.7749e-06
8:63246146 G A 1.293870 2.1762e-05
8:63247095 G A 0.098027 1.4065e-05
8:63250745 G A 0.041032 4.2753e-08
8:63254413 A G 0.300419 3.0464e-06
8:63254779 T C 1.969637 -1.6031e-05
8:63259699 G A 0.092584 -2.8670e-07
8:63260077 A G 0.088977 -2.1062e-06
8:63260182 G A 1.834500 1.3095e-07
8:63264941 G A 0.052435 -1.8587e-05
8:63267749 G T 0.088474 -2.7314e-06
8:63275563 G T 0.048165 -1.3745e-05
8:63280879 G A 1.969538 -1.8884e-05
8:63287530 C T 0.267828 6.0915e-06
8:63306918 T G 0.026624 9.3994e-06
8:63310921 T C 1.090687 -1.1113e-05
8:63338261 C T 0.137241 -5.9187e-06
8:63338269 A T 0.034709 -2.3428e-05
8:63349109 T G 0.021749 8.1647e-06
8:63369237 G A 0.040274 8.9546e-06
8:63378652 C T 0.051127 -2.2598e-05
8:63380974 C A 0.346306 -2.8237e-05
8:63385024 G A 0.034943 -7.8677e-06
8:63386779 G A 0.872299 9.5070e-07
8:63395593 A G 0.275889 5.6027e-06
8:63395632 T C 0.021351 8.1876e-06
8:63395877 T C 0.048842 7.3011e-06
8:63396174 G A 1.728184 -1.5685e-05
8:63404308 G T 0.157657 -5.2108e-06
8:63420477 T C 0.043361 2.9899e-05
8:63427597 T C 0.068411 -7.1506e-06
8:63438745 A G 1.166527 -3.4633e-06
8:63441404 T C 0.037364 1.5989e-05
8:63449032 C T 0.209273 1.9942e-05
8:63449156 G T 1.059609 1.1331e-05
8:63476225 C T 0.193525 1.7802e-05
8:63497657 T C 0.059793 -4.1911e-07
8:63500088 G A 0.420245 -1.3054e-05
8:63501747 G A 0.250502 2.7719e-05
8:63503384 G A 0.134075 -1.4173e-05
8:63511724 C A 0.064512 -1.8284e-05
8:63511792 T C 0.052129 2.4727e-06
8:63514506 T C 0.198478 -5.4053e-06
8:63517575 G T 1.182931 5.0395e-06
8:63521859 C T 0.092060 3.5766e-06
8:63538329 G T 0.028287 -5.9580e-06
8:63539099 A G 0.051762 1.0108e-05
8:63551689 G A 0.083574 -9.0643e-07
8:63553430 A C 0.199913 2.2938e-07
8:63556699 T C 0.066997 4.3427e-06
8:63561526 G A 0.579255 8.0893e-06
8:63577486 T C 0.198995 4.5570e-07
8:63596316 A G 0.023085 5.9147e-06
8:63596549 C T 0.028086 4.4183e-06
8:63600769 G A 0.246484 1.7564e-05
8:63600837 T G 0.216389 -7.7823e-07
8:63604630 C G 0.021596 -7.6801e-06
8:63607354 C T 0.054792 -1.6552e-05
8:63633247 T C 0.320008 -4.1848e-06
8:63636649 G A 1.784441 -1.7547e-06
8:63641947 C T 0.028542 -9.9185e-06
8:63672142 A G 0.259080 -2.1526e-05
8:63682495 G A 1.784315 -1.3588e-06
8:63682809 A G 0.169634 -1.2115e-05
8:63699454 G A 0.109226 1.3123e-06
8:63721034 T C 0.020824 9.2863e-06
8:63723305 G T 1.356414 1.7150e-05
8:63723664 C T 0.030983 -1.5272e-05
8:63730622 A G 0.166506 -4.5464e-07
8:63736994 G A 0.066739 4.6919e-06
8:63743658 C T 0.185613 8.8079e-06
8:63750578 A C 0.192192 2.3776e-05
8:63750710 A G 0.192175 2.1385e-05
8:63752795 G A 0.164602 1.4947e-05
8:63758070 T C 1.435765 9.9660e-07
8:63768483 A G 0.113146 -1.2856e-05
8:63777147 A G 0.033821 -1.3013e-05
8:63780937 G A 0.082361 -1.4019e-05
8:63805785 A G 0.331513 -1.0650e-05
8:63807546 T C 1.325254 -1.1440e-05
8:63812929 T C 0.194548 7.6599e-06
8:63829164 T C 0.038476 6.0378e-06
8:63831762 T C 0.025689 -1.3497e-05
8:63836890 T C 1.135996 -2.2951e-05
8:63858121 C T 0.091615 1.5169e-05
8:63862337 G A 0.189367 8.2152e-06
8:63865514 G A 0.034080 2.5587e-05
8:63873199 C A 0.594745 -1.7122e-05
8:63876070 C T 0.052684 2.1567e-05
8:63879782 C A 0.041277 5.4877e-06
8:63881524 G T 0.132328 -9.4888e-06
8:63882096 C T 0.407632 2.7185e-05
8:63883593 T C 0.675518 -3.2373e-05
8:63895236 T C 0.097136 -1.0209e-07
8:63898726 A G 0.111133 -4.4901e-06
8:63905349 A G 0.334991 -1.4405e-06
8:63934532 T C 0.032526 1.1882e-05
8:63938764 A G 0.204370 5.6048e-06
8:63949912 A G 0.749691 -2.2638e-05
8:63951237 T C 0.532684 1.7998e-05
8:63963809 T G 0.035899 2.7984e-05
8:63966426 A G 0.060432 -9.3811e-06
8:63981028 G A 1.454764 -1.1643e-05
8:63982794 A G 0.531759 2.2634e-05
8:63988294 C A 0.040254 -4.7787e-06
8:64001955 G T 1.960589 -6.9030e-06
8:64008487 C T 0.082891 -3.1608e-05
8:64017615 G A 0.039809 -5.9945e-06
8:64027818 A G 0.020603 -6.0159e-06
8:64028399 C T 1.226292 -8.6507e-06
8:64029054 A G 0.069523 -1.2480e-05
8:64038101 C T 0.165378 -3.6513e-05
8:64047910 A G 0.133810 -2.5652e-05
8:64059053 G T 0.158010 -3.8559e-05
8:64070801 A G 0.023632 1.5346e-05
8:64072039 T C 0.639554 2.4168e-05
8:64083387 G A 0.143456 -2.3556e-05
8:64097069 C T 0.057583 -1.4543e-05
8:64099240 A G 0.056223 1.3468e-05
8:64116419 C T 0.221553 -1.3431e-05
8:64118630 T C 0.052381 -1.3351e-07
8:64149334 A G 0.129030 -1.6615e-05
8:64157764 G A 0.571925 5.0236e-06
8:64161503 C T 0.061391 1.3078e-05
8:64167092 A G 0.036963 3.4604e-06
8:64180781 C T 0.955932 2.8396e-05
8:64194815 T C 1.186293 1.9026e-05
8:64197958 T C 0.029929 -1.4274e-06
8:64198090 C T 0.139430 2.4158e-06
8:64198447 T C 1.048118 5.4055e-05
8:64199071 A C 0.122230 1.2719e-05
8:64207693 G A 1.208168 -4.5498e-06
8:64207947 A G 0.040376 9.1110e-07
8:64210266 G A 1.942128 -1.2988e-05
8:64210501 C A 1.028868 -1.9163e-05
8:64210708 C T 0.822451 8.4195e-06
8:64214198 G A 0.020736 -2.6298e-06
8:64214905 A G 0.237862 3.9815e-06
8:64216591 A G 1.232130 -9.4834e-06
8:64220441 A G 0.057522 -1.6920e-05
8:64224030 A G 0.046241 2.1972e-05
8:64234642 G A 0.223912 3.9325e-06
8:64242898 G T 0.056604 -1.0321e-05
8:64244639 G A 0.778570 5.1084e-06
8:64248521 C T 0.206114 -4.4167e-06
8:64250430 A G 0.043657 -1.9504e-05
8:64263770 A G 1.218877 9.3468e-06
8:64267543 G A 0.088055 2.8648e-05
8:64290407 C A 0.220275 4.4901e-06
8:64302272 A G 0.031921 5.0824e-06
8:64307804 C T 0.725271 1.8874e-05
8:64311478 T C 0.022922 1.9680e-05
8:64333598 T C 0.177236 1.0106e-05
8:64342455 G A 0.048730 1.4403e-05
8:64344303 C A 0.699072 1.9200e-05
8:64349983 T C 0.140872 -1.9626e-06
8:64355949 A G 1.397721 2.2619e-05
8:64369432 T C 0.033570 -1.6930e-05
8:64379287 C T 0.092560 1.3700e-05
8:64387219 T C 0.039717 2.3321e-06
8:64391912 G A 1.623167 1.6074e-05
8:64428348 A G 0.151533 2.6534e-05
8:64446416 A G 1.080515 2.1263e-05
8:64449881 T C 0.600898 -2.2747e-06
8:64452763 G T 0.393917 -1.6382e-05
8:64458525 T C 0.104987 -7.2028e-06
8:64462321 G A 0.020416 1.0162e-05
8:64480010 G C 0.047281 1.7148e-05
8:64482360 T C 0.093182 2.3721e-05
8:64482634 A C 1.545811 3.7273e-05
8:64489927 A G 0.034824 1.8745e-05
8:64490898 G T 0.020787 -8.1227e-06
8:64496875 G A 0.025002 6.9238e-06
8:64499144 G A 0.045714 8.4836e-06
8:64499310 C A 0.210184 1.1029e-05
8:64499712 G T 1.906111 1.9078e-05
8:64502416 A G 0.063203 1.1734e-05
8:64511637 T C 0.199090 3.7038e-06
8:64517822 A G 0.060388 -1.0025e-05
8:64519645 C T 0.044691 6.6068e-06
8:64522399 T C 0.719620 3.5796e-05
8:64524456 A G 0.304128 -2.4888e-06
8:64525347 G A 1.621256 3.4796e-05
8:64526129 A G 0.063726 -2.9832e-05
8:64550665 T C 0.064770 1.7718e-05
8:64593376 T G 0.098347 -4.3095e-06
8:64619605 T C 0.035498 -6.6749e-06
8:64625292 C T 1.504438 2.6094e-05
8:64640696 T C 0.086906 -6.8611e-06
8:64647224 T C 0.024812 4.1308e-06
8:64656906 C T 0.049845 -9.2574e-06
8:64663281 A G 0.257635 -4.5638e-06
8:64665734 T G 0.138346 -9.1220e-06
8:64683127 A G 0.036327 -6.5284e-07
8:64685833 A C 1.098037 -1.2234e-05
8:64705474 C T 0.022595 -1.0834e-06
8:64708707 A C 0.234057 1.6025e-05
8:64749584 C G 0.025975 2.0360e-07
8:64755080 C T 0.042569 5.1917e-06
8:64757218 C T 0.021796 -7.0517e-06
8:64759682 C T 0.060796 4.4974e-06
8:64764168 G A 0.049692 -6.2443e-08
8:64767707 A G 0.072834 6.3091e-06
8:64768274 A C 0.248051 1.7893e-05
8:64771099 A C 0.565744 -2.7887e-06
8:64784507 C T 0.952668 1.0280e-05
8:64790427 G C 0.037463 -1.2341e-06
8:64794005 A G 0.054822 -4.4870e-07
8:64794267 G A 0.061173 -5.1487e-06
8:64798445 A G 0.043392 -1.3752e-05
8:64808585 A C 0.103457 2.2147e-05
8:64819678 G A 0.048743 3.5003e-05
8:64842812 T C 0.043276 -8.7111e-06
8:64860766 T G 0.327750 2.4032e-05
8:64878526 A G 0.174506 6.8268e-06
8:64879520 A G 0.032258 1.0202e-05
8:64891089 A G 0.782275 1.9620e-05
8:64900593 G C 0.096759 -4.6889e-06
8:64901020 A G 0.059497 -5.4549e-06
8:64901289 G A 0.024088 1.2659e-05
8:64908089 T G 0.037884 7.6148e-06
8:64928240 G A 0.024227 -6.1552e-06
8:64929220 C T 1.831743 1.2919e-06
8:64950878 C A 0.130070 -3.1526e-06
8:64952197 G A 0.959654 9.1214e-06
8:64962060 C A 0.316078 -1.0159e-06
8:64962807 C T 0.145468 -4.8116e-06
8:64980570 C T 0.964910 8.3585e-06
8:64987206 C T 0.113931 -8.8350e-06
8:64992387 C A 0.051776 -8.3024e-06
8:65023339 G C 1.857670 2.4987e-06
8:65026137 T C 0.277850 1.1158e-05
8:65045688 T G 0.284069 1.1598e-05
8:65045747 C T 0.032982 -2.0258e-05
8:65055770 T C 0.033461 -9.9730e-06
8:65057394 A G 0.031870 -2.2530e-06
8:65059823 T C 0.801852 4.0256e-06
8:65084137 G C 0.115393 2.4169e-05
8:65087982 C T 1.764627 -1.0995e-05
8:65088190 A G 0.677503 -1.7122e-06
8:65106360 T C 0.055597 -1.5068e-05
8:65107626 C T 0.031163 1.2878e-05
8:65117596 A G 0.085087 3.6950e-06
8:65121585 A G 0.045717 -9.1197e-06
8:65129459 A C 1.481000 -1.4943e-05
8:65130362 C A 0.075177 2.0844e-06
8:65135094 G A 0.055346 3.0234e-05
8:65141697 G A 0.052483 -8.8876e-06
8:65161216 C T 0.593160 1.2681e-05
8:65166526 C T 0.279387 6.4447e-06
8:65172987 A G 0.063553 1.6014e-05
8:65185538 T C 0.054033 2.1055e-05
8:65186350 C A 0.050062 -3.5096e-07
8:65187013 T C 0.255599 1.5100e-05
8:65191686 T C 0.083853 -9.2486e-07
8:65193106 T C 0.034603 8.2577e-07
8:65201414 G A 0.078546 1.2669e-05
8:65212000 G T 0.070077 -1.3693e-05
8:65216892 A G 0.048604 1.6767e-05
8:65228337 C T 0.056981 -1.8119e-05
8:65238605 A C 0.384421 -4.6006e-07
8:65245116 C T 0.575192 1.2216e-05
8:65250224 T G 0.023415 -2.2064e-06
8:65252983 T C 0.190733 2.1210e-05
8:65258742 T C 0.369075 3.1914e-06
8:65259194 T C 0.271721 -1.2261e-05
8:65260306 T C 0.354221 1.1076e-05
8:65267986 C A 0.030092 1.3826e-05
8:65268558 G A 0.274315 -5.4547e-06
8:65276717 C T 0.096123 -1.1528e-05
8:65277168 T G 0.027936 1.1507e-05
8:65277946 T C 1.615303 -1.0830e-05
8:65281022 T G 0.059245 -3.0304e-07
8:65281615 C T 0.037585 2.5725e-05
8:65283278 A G 0.158221 -1.4206e-05
8:65294621 T C 0.056835 8.0667e-06
8:65303535 G A 1.812697 -3.9625e-05
8:65306502 T C 0.041502 8.2584e-07
8:65307593 G T 0.167931 1.6166e-06
8:65322369 T G 0.081031 -1.0469e-05
8:65330695 G A 0.082711 -1.7293e-05
8:65332917 C T 0.358137 2.7336e-05
8:65343129 C T 0.214202 8.3291e-06
8:65347957 T C 0.101090 6.0771e-06
8:65354900 C T 0.087862 1.4374e-05
8:65361795 G A 0.410688 3.5916e-05
8:65363236 G A 1.858516 -1.3313e-05
8:65365897 T G 0.060241 4.9372e-06
8:65379896 C G 0.185015 1.6735e-05
8:65403455 G A 0.323099 1.2987e-05
8:65410757 A G 0.759252 7.4401e-06
8:65413236 A C 0.206009 -2.6051e-06
8:65431731 G C 0.251719 2.4326e-06
8:65432577 A C 0.196299 -2.8038e-05
8:65436090 C T 0.137904 2.1910e-05
8:65438172 C T 0.474806 5.4572e-07
8:65438893 G T 0.028803 -6.0851e-06
8:65442777 A G 0.204435 -7.4744e-06
8:65443877 T C 0.358477 -5.9632e-06
8:65446429 C T 0.396973 -7.7850e-06
8:65463084 T C 0.047081 7.2598e-06
8:65481947 C T 0.226959 -2.9091e-06
8:65483478 A G 0.100067 4.6223e-06
8:65497533 C T 0.240041 -1.7713e-05
8:65506413 C T 0.046758 1.8396e-05
8:65518887 C T 0.205230 -5.7796e-06
8:65527669 T C 0.076197 1.4915e-05
8:65529403 T G 0.055132 -8.0811e-06
8:65535886 C T 0.330402 -1.2794e-06
8:65540675 T C 0.048257 -9.5272e-06
8:65550357 T C 1.148283 2.8031e-05
8:65553596 T C 0.051297 -1.6712e-06
8:65560927 T G 0.121799 -4.1329e-06
8:65584989 G C 0.084598 -1.8800e-05
8:65587228 C A 1.533045 2.2251e-05
8:65589698 G A 0.043827 -1.1878e-05
8:65593214 A G 0.045745 1.3035e-05
8:65611761 C A 1.011172 2.8040e-05
8:65629420 A G 0.108060 1.1109e-05
8:65638023 G A 0.355543 -2.3797e-05
8:65638634 C T 0.053510 -2.6077e-06
8:65638988 C G 0.103409 8.6770e-06
8:65640260 A G 0.398752 1.3722e-06
8:65648422 T C 0.147488 -2.0069e-05
8:65649365 C T 1.977330 -1.4403e-05
8:65654844 T G 0.108502 5.1340e-06
8:65661407 T C 0.049865 3.1879e-05
8:65666979 T C 0.025825 1.0049e-05
8:65708227 C T 0.401573 -1.1294e-06
8:65709467 A G 1.536047 -3.5973e-06
8:65710305 A G 0.029725 -6.4094e-06
8:65721197 T C 0.332669 4.2545e-07
8:65731049 G A 0.056369 5.3111e-07
8:65732569 G A 0.326723 3.3653e-06
8:65762188 A C 0.120262 6.1722e-06
8:65768401 T G 0.056876 -1.8414e-05
8:65769412 A G 1.167893 -1.1113e-05
8:65775638 A C 0.598716 -9.0967e-06
8:65777120 T C 0.569535 -2.5568e-06
8:65777660 G A 0.022891 -3.4306e-05
8:65783995 G A 0.399377 6.7195e-06
8:65788148 A G 0.072069 -7.6158e-06
8:65796677 G A 0.491971 -1.8027e-05
8:65806857 T C 1.255684 -2.7336e-05
8:65815033 C A 0.319145 4.3708e-05
8:65817611 A G 0.125246 -8.0448e-06
8:65827623 G T 0.040682 4.5156e-06
8:65836673 T C 0.055533 5.0079e-06
8:65846246 C T 0.078485 3.2038e-05
8:65854402 C T 0.443952 -3.5246e-05
8:65857731 A C 0.067299 4.1530e-05
8:65881646 G A 0.137458 -6.4927e-07
8:65891156 C T 0.042056 -1.1745e-05
8:65914524 A C 0.103997 -2.0648e-05
8:65916045 C T 0.076455 3.8179e-05
8:65917049 A G 0.209279 1.7231e-05
8:65926768 C T 0.395474 -2.9867e-05
8:65929350 G A 0.211411 1.6940e-05
8:65930603 G A 0.021759 -3.1486e-05
8:65936636 C T 0.030660 -1.4292e-05
8:65943578 T C 0.356050 1.6235e-05
8:65954377 T G 0.043249 2.9175e-05
8:65955009 A G 0.129584 6.0990e-06
8:65966136 T G 0.052748 2.0364e-06
8:65974039 G A 0.776904 -3.5138e-07
8:65983392 T C 0.263445 -1.6230e-05
8:65983754 G A 0.335719 9.5779e-06
8:65989176 T C 0.829526 -1.0823e-05
8:65993216 A C 0.057148 4.1610e-06
8:65994071 G A 0.421398 1.6688e-05
8:65995898 A G 0.060415 2.8869e-05
8:66000843 A G 0.294768 -8.4353e-06
8:66009295 A G 0.272513 -5.8548e-06
8:66016808 A G 0.917503 2.6251e-05
8:66021589 G A 1.324591 4.4095e-06
8:66023848 T C 0.038085 -2.7900e-06
8:66024923 C G 0.054363 -7.8246e-06
8:66026090 T C 0.047601 1.1476e-05
8:66026395 A G 0.359266 -1.2902e-05
8:66026429 C T 0.113204 1.8195e-05
8:66032357 T C 0.225221 -1.4796e-05
8:66039942 C G 0.055822 1.1138e-05
8:66040232 C T 0.052109 4.7014e-07
8:66040463 T C 1.103722 3.2467e-05
8:66042752 C T 0.126035 1.1997e-06
8:66055473 A G 1.715649 2.0832e-07
8:66055494 T C 0.700265 7.9527e-06
8:66066188 G A 1.570721 -1.5757e-05
8:66067744 A G 0.057664 -1.3745e-05
8:66074511 A G 0.479062 -2.2924e-05
8:66076504 A G 0.042042 8.6211e-06
8:66078557 A C 0.324880 1.5798e-05
8:66078746 G A 0.106394 -1.6860e-05
8:66084748 T C 0.114159 -4.2038e-06
8:66085008 T C 0.125300 2.4073e-05
8:66085522 C G 0.277745 -7.6720e-06
8:66090698 G A 0.741661 1.7182e-05
8:66095144 C T 0.027875 2.8914e-05
8:66102313 G A 0.721701 1.8441e-05
8:66103925 A G 0.737126 2.0060e-05
8:66104967 A G 0.066878 -3.0318e-05
8:66105153 G A 0.051354 4.0011e-06
8:66106709 A G 0.096888 2.0520e-06
8:66109862 T C 0.051606 -9.4260e-06
8:66123268 T C 0.127657 8.1542e-06
8:66127657 A C 0.146770 1.2822e-05
8:66129816 T C 0.408757 4.0112e-05
8:66129990 T C 1.499587 -6.0483e-06
8:66138530 A G 0.374127 -8.4239e-06
8:66138709 A G 0.126939 -8.2943e-06
8:66144218 A G 0.977214 1.1695e-05
8:66147873 C T 1.733610 -1.5342e-05
8:66154702 G C 0.050855 5.1380e-06
8:66168598 T C 1.909602 2.2856e-05
8:66169667 T G 1.459608 3.3296e-05
8:66174062 C T 0.060483 -1.2522e-05
8:66178411 A G 0.055658 3.6107e-06
8:66183573 A G 0.043936 2.3345e-06
8:66187865 T G 0.029765 -1.7717e-05
8:66191448 G A 0.928631 3.4956e-05
8:66198210 T C 0.066324 1.0506e-05
8:66200541 A G 1.036878 1.3802e-05
8:66201793 A G 0.084472 -6.1216e-07
8:66202759 T C 0.066552 -8.9318e-06
8:66203651 T C 0.046557 -3.7749e-06
8:66206151 A C 0.058355 -2.6438e-05
8:66206881 G A 0.095362 -2.1643e-05
8:66210210 G A 1.900834 1.9940e-05
8:66213742 T C 0.042379 -2.4245e-05
8:66219145 T G 0.032513 4.3709e-05
8:66226442 C T 1.500297 2.5570e-05
8:66233975 A G 0.058055 1.4801e-05
8:66235381 G T 0.123077 2.6582e-05
8:66244308 C T 0.020198 -3.6020e-06
8:66244488 A G 0.030408 -3.5395e-06
8:66250216 A G 0.058695 2.6066e-05
8:66260703 A G 0.100291 8.5391e-06
8:66272722 G T 0.021286 -7.5369e-06
8:66277333 A G 0.102522 -4.6887e-06
8:66278139 A G 0.402678 8.7346e-06
8:66288569 C T 1.882060 1.3812e-05
8:66289277 C T 0.101026 2.2207e-05
8:66289587 A G 1.831508 8.2733e-06
8:66306959 G A 0.401230 6.0948e-06
8:66307741 C T 0.023211 2.3353e-06
8:66312843 T C 1.017696 1.8103e-06
8:66326001 A G 0.486236 -6.0799e-06
8:66330591 T G 0.089538 -1.8952e-05
8:66331728 G A 0.029616 2.8858e-06
8:66352999 A G 1.268671 1.5371e-05
8:66356500 T C 0.028630 -5.5577e-06
8:66357207 T C 1.458633 1.9563e-05
8:66357407 C T 0.072216 -9.5819e-06
8:66358087 T C 0.085604 -2.1081e-05
8:66359216 T A 0.033067 -2.2508e-05
8:66362527 C T 0.097228 -8.1308e-06
8:66372564 C T 1.334821 4.2965e-05
8:66376393 T C 0.029619 -6.5081e-06
8:66383566 G A 1.054414 3.1023e-05
8:66385725 C T 0.045500 -1.6996e-05
8:66385806 G A 0.251475 9.5523e-06
8:66389067 A G 0.327046 -2.3121e-05
8:66396831 A G 1.424512 1.2670e-05
8:66396910 G A 0.106540 1.3964e-06
8:66404820 A G 0.100145 -6.3770e-06
8:66408002 C T 0.050576 1.3559e-05
8:66410787 A C 0.059232 -1.3064e-05
8:66427835 G A 0.051031 7.6079e-06
8:66433796 C T 1.801325 2.1663e-05
8:66438548 A G 0.197475 2.2644e-05
8:66447832 C T 0.020239 1.3381e-05
8:66449457 G T 1.244889 5.3286e-06
8:66456706 C T 1.563065 -2.2775e-06
8:66457999 A G 0.176940 -1.6906e-05
8:66462816 T G 0.950556 -1.5272e-05
8:66463478 T G 1.434229 -3.5376e-05
8:66468486 A G 0.065817 -1.0286e-05
8:66474197 G A 1.537617 6.9376e-06
8:66480563 C A 0.657634 9.2454e-06
8:66485512 C T 0.107186 2.5557e-05
8:66510045 C A 0.795902 1.3664e-05
8:66530945 C T 0.160121 9.5415e-06
8:66543286 A G 0.092822 1.1459e-05
8:66556187 T C 0.296478 -7.9019e-06
8:66556286 C T 0.091156 2.5795e-06
8:66568501 A G 0.459408 -5.0458e-06
8:66571292 A G 0.047693 -5.1295e-06
8:66573447 A G 0.064886 2.7354e-06
8:66626374 A C 1.096960 -2.5201e-05
8:66630900 C T 0.129547 3.7854e-06
8:66633143 C A 0.126110 1.4588e-05
8:66646352 A G 0.466636 -5.0409e-05
8:66651705 G C 0.069448 4.3064e-06
8:66655253 T C 0.052493 -1.3026e-05
8:66657553 A C 0.026576 1.0200e-05
8:66671551 G T 0.047132 -1.9728e-05
8:66692011 T C 0.134868 -7.8176e-06
8:66696199 A G 0.061744 -1.8601e-05
8:66697284 A G 0.031421 1.4142e-06
8:66701846 C T 0.038557 1.0178e-05
8:66708501 T C 0.250217 -1.9695e-06
8:66708554 C T 0.258186 1.9632e-06
8:66711593 C T 0.040135 -2.0989e-05
8:66712028 A G 0.095147 -1.9386e-05
8:66712081 A G 0.291521 -1.2852e-05
8:66715480 C T 0.044711 -9.1736e-06
8:66736720 G A 0.092421 -1.0679e-05
8:66739380 G A 0.111677 1.9822e-05
8:66745637 G A 0.021776 2.7706e-05
8:66749679 T C 0.181054 9.2748e-07
8:66762938 C T 0.031941 -1.0925e-05
8:66785095 C A 0.033828 9.2648e-06
8:66819447 G A 0.304631 -1.1215e-05
8:66820880 G A 0.020001 1.3347e-05
8:66842018 G A 0.287203 -2.9654e-05
8:66845320 A G 0.183142 -9.2656e-06
8:66851731 A G 0.512690 -1.3878e-06
8:66862525 G A 0.217483 -2.9627e-05
8:66868672 T C 0.057304 -1.0608e-05
8:66873525 G A 0.063464 -1.9785e-05
8:66877803 A G 0.114122 7.1760e-06
8:66882376 T C 0.047937 3.2151e-06
8:66887777 T C 0.064474 -1.1868e-05
8:66895516 T G 0.401519 2.2947e-06
8:66900280 C T 0.106901 4.4780e-05
8:66912045 A G 0.225259 -1.4418e-05
8:66915685 A C 0.140899 1.7865e-07
8:66927777 C G 0.043015 9.8654e-06
8:66927891 A G 0.648778 -4.3099e-08
8:66929360 T C 0.122927 -3.5748e-06
8:66931909 A G 0.076207 1.0183e-05
8:66942326 C T 0.176315 -1.3757e-05
8:66942692 G A 0.123522 -8.6425e-06
8:66944965 A C 0.043647 4.1322e-06
8:66946079 G A 0.120884 3.9204e-05
8:66960402 A C 0.081854 -2.1297e-06
8:66960662 A G 0.460877 1.0633e-05
8:66960948 C A 0.492338 -2.3980e-05
8:66961027 A G 0.235502 3.2129e-06
8:66961063 T C 0.044558 -3.0426e-06
8:66961116 A G 0.026723 6.1930e-06
8:66963340 G C 0.130863 -2.6737e-05
8:66964600 A G 0.020858 -1.4678e-05
8:66965463 C T 0.039479 -3.9863e-05
8:66978236 C T 0.169947 1.7812e-05
8:66979266 G A 0.094882 -4.2744e-06
8:66989935 A C 0.302207 -2.8269e-06
8:66995147 T C 1.073049 -5.4383e-06
8:67002983 T C 0.087556 1.5604e-05
8:67015606 T C 0.031588 -2.1047e-05
8:67031878 T G 0.057773 -2.3799e-05
8:67035471 C T 0.023863 -8.3005e-06
8:67036573 T C 0.400502 -2.6946e-06
8:67045874 A G 0.275049 9.3383e-06
8:67059557 C T 0.078570 1.5438e-05
8:67068131 C T 1.909789 6.0625e-05
8:67069388 C T 0.184821 -3.2407e-06
8:67085800 A G 0.046510 3.4314e-06
8:67091991 A G 0.074714 5.8829e-06
8:67093963 C A 0.058168 -8.8669e-06
8:67094548 G A 0.025220 -1.1490e-05
8:67107158 C T 0.136176 -8.6726e-06
8:67110820 T C 0.048978 -2.1585e-06
8:67119263 C G 1.004858 4.7816e-05
8:67126403 A G 0.051946 1.0968e-05
8:67127803 T G 1.528941 -1.6575e-05
8:67137015 C T 0.100322 -3.6483e-06
8:67138453 G A 1.298457 3.1139e-05
8:67153335 T C 0.031105 1.4555e-05
8:67154850 G A 0.116529 -4.9634e-06
8:67164560 G A 0.485107 2.0319e-05
8:67182393 T C 0.068632 3.7092e-06
8:67182822 T C 0.112796 -6.2827e-06
8:67188281 G A 0.438074 1.9261e-05
8:67192065 T C 0.537441 1.0854e-05
8:67198497 G A 0.530073 2.0077e-05
8:67202257 G A 0.168856 9.8713e-06
8:67213402 C T 0.699520 2.1078e-05
8:67238507 T C 0.044402 -1.4605e-05
8:67240589 C G 0.137326 -1.6083e-05
8:67242108 T C 0.297824 1.5913e-05
8:67243260 C T 0.705963 -3.0401e-07
8:67246893 T C 0.029082 4.2515e-06
8:67249014 A G 0.630817 1.0971e-05
8:67249463 A G 0.048957 -8.1367e-06
8:67254895 A G 0.421299 -1.3993e-05
8:67276898 G A 0.043831 -2.0851e-05
8:67282208 G A 0.028841 -5.4692e-06
8:67317507 A G 0.087457 -6.1764e-06
8:67330132 G T 0.082769 6.6094e-06
8:67333228 T C 0.033515 -5.9851e-06
8:67336120 T G 0.143911 -4.0356e-06
8:67341378 A G 0.067663 -8.1142e-06
8:67341714 C G 0.022544 -1.7608e-06
8:67341938 T G 0.082452 6.2921e-06
8:67342257 A G 0.022415 -2.9676e-06
8:67344765 T C 0.022027 -1.0101e-05
8:67346451 G T 0.296250 3.7716e-05
8:67349600 C G 0.897937 6.3457e-06
8:67352232 C T 0.044680 9.2194e-06
8:67353258 C T 1.035032 7.2719e-06
8:67362864 G A 0.939745 8.8002e-06
8:67363664 T C 0.086556 2.3441e-05
8:67372446 A G 0.040346 1.2499e-05
8:67373278 T C 0.391751 6.5360e-05
8:67379704 A G 0.035464 1.3228e-05
8:67380528 C T 0.947762 7.0552e-06
8:67383784 C T 0.935410 1.4448e-05
8:67389025 T C 0.239551 1.3034e-06
8:67396816 C A 0.285558 -1.9542e-05
8:67398791 A G 0.305848 7.8929e-06
8:67408591 G A 0.164106 -3.5147e-06
8:67418799 G A 0.053717 2.1660e-06
8:67421399 G A 0.115295 -1.8388e-05
8:67426137 A G 0.084316 -4.4165e-06
8:67427668 T C 0.052847 -8.0258e-07
8:67428368 G A 0.045626 -7.0756e-06
8:67433690 A G 0.025842 -3.4308e-07
8:67438434 A C 0.044595 5.6367e-06
8:67447554 G A 0.029439 1.3910e-05
8:67448448 T C 0.114911 1.4432e-06
8:67451302 A G 0.065389 -7.9443e-06
8:67459209 T G 0.035613 2.7651e-05
8:67459400 C T 0.026529 1.5874e-05
8:67476283 T G 0.067680 -6.6205e-06
8:67479098 G A 0.031897 -4.0678e-06
8:67486915 C T 0.266322 -6.5620e-06
8:67494457 C T 0.037123 4.4137e-06
8:67520700 G A 0.052446 1.6683e-05
8:67521258 A G 0.080804 9.0263e-06
8:67524909 A G 0.102807 -7.9068e-06
8:67529420 G A 0.061693 -1.4792e-05
8:67531599 C G 0.124661 -1.0056e-05
8:67533198 G A 1.890539 2.1271e-05
8:67554357 G A 0.118531 1.6118e-05
8:67567315 T G 0.079474 -1.2267e-05
8:67567496 G T 0.048073 1.5982e-05
8:67572567 A G 0.070961 -1.5180e-05
8:67577178 A G 0.187476 6.0456e-06
8:67577670 A G 0.037663 3.9230e-06
8:67592152 C T 0.610887 5.2233e-06
8:67603100 T C 0.036565 5.4862e-06
8:67614126 C G 0.075690 -1.4243e-05
8:67638069 G A 0.175176 1.1194e-05
8:67639325 A G 0.073300 -1.6425e-06
8:67655175 C T 0.049223 8.9890e-06
8:67685424 T G 0.071695 -3.5884e-06
8:67691047 G A 0.174170 -2.6567e-05
8:67699805 T C 0.285531 2.5452e-06
8:67709431 G A 0.063430 6.3208e-06
8:67719895 G A 0.027841 1.6485e-05
8:67746304 A G 0.050943 -2.1613e-05
8:67758401 G T 0.026923 1.4383e-05
8:67765182 T C 0.748281 -2.5796e-06
8:67786484 A G 0.071352 -1.8898e-05
8:67786633 T C 0.159275 -1.5357e-05
8:67786817 T C 0.064304 -2.5221e-06
8:67789706 C A 0.067486 -4.0573e-06
8:67796120 G C 0.156161 1.4365e-05
8:67796651 A G 0.208185 1.4523e-05
8:67818328 G A 0.052089 1.0313e-05
8:67846359 C A 0.061054 3.3618e-06
8:67850481 T C 0.072569 -4.1036e-06
8:67876640 G A 0.061833 -3.7308e-06
8:67884924 T C 0.044089 -4.4675e-06
8:67922559 T C 0.072328 -1.6039e-05
8:67925030 C T 0.057743 -5.1463e-06
8:67925380 A G 0.076452 -3.1092e-06
8:67962027 A G 0.105109 1.0011e-05
8:67970243 G A 0.982056 -7.8264e-06
8:67991539 G A 0.026869 -8.0706e-06
8:67998470 G A 0.088630 1.1490e-05
8:67999777 G A 0.080280 7.5376e-06
8:68013199 C T 0.122251 -1.2598e-05
8:68034555 G C 0.140705 -2.1750e-05
8:68056669 A G 0.070744 -8.8592e-06
8:68074137 A G 0.057926 -9.1953e-06
8:68075172 T C 0.049362 1.9211e-05
8:68095222 C T 0.100672 3.5401e-07
8:68096452 G A 0.225078 1.3363e-05
8:68115893 A G 0.036174 2.0917e-05
8:68122110 A G 0.079610 3.2619e-06
8:68122948 A G 0.025526 -1.0380e-05
8:68124170 A G 0.058164 -8.3279e-06
8:68125023 G C 0.021160 -2.4814e-06
8:68149780 A G 0.049277 -4.3205e-06
8:68153857 G A 0.974991 -6.3312e-06
8:68165287 G A 0.028813 1.6698e-05
8:68167536 C T 0.140695 -2.0205e-05
8:68175080 G A 0.087889 7.3735e-06
8:68175786 G T 0.023442 5.8808e-06
8:68210985 A G 0.071763 -1.3919e-05
8:68216228 A G 0.051806 5.8890e-06
8:68219564 A C 0.566533 1.6142e-06
8:68231676 T C 0.036273 2.2186e-05
8:68233608 G A 0.098768 7.8293e-06
8:68243606 A G 0.039373 -2.3353e-06
8:68245202 C A 0.575529 2.2495e-06
8:68252754 G A 0.162994 -2.1640e-05
8:68253084 A T 0.120446 1.0667e-06
8:68254469 C T 0.063699 -6.7360e-06
8:68274923 C T 0.068370 -6.7805e-06
8:68293440 C T 1.404762 -2.2663e-05
8:68298698 A G 0.054632 4.7316e-06
8:68302527 G A 0.225735 -1.0046e-06
8:68303645 A G 0.084690 5.9681e-07
8:68304414 A G 0.085251 -3.7672e-06
8:68305115 A G 0.037877 1.2207e-05
8:68317411 T C 0.146094 -2.1876e-05
8:68319542 A C 0.103351 2.3951e-06
8:68334411 C T 0.083891 2.3094e-05
8:68344106 A G 0.030116 -5.1547e-07
8:68345016 A G 0.357488 3.6520e-05
8:68357123 G A 0.319220 -3.5110e-05
8:68367159 C T 0.045772 -2.3664e-05
8:68369098 C T 0.207930 -4.6903e-05
8:68375158 C T 0.099900 1.3193e-05
8:68380492 T C 0.029510 -9.6892e-06
8:68381500 A C 0.027069 -7.7790e-07
8:68382657 T C 0.699711 3.7209e-06
8:68395684 G A 0.037354 -2.8206e-07
8:68396915 C T 0.311910 -1.3747e-05
8:68406791 T C 0.052282 -1.6258e-05
8:68407374 G T 0.699010 2.9791e-06
8:68411223 G A 0.038942 1.9144e-05
8:68429757 T C 0.068544 -2.5229e-05
8:68437464 G A 0.166574 2.2602e-06
8:68439673 C T 0.269436 1.1224e-06
8:68457397 A G 1.382585 4.8852e-06
8:68467195 C T 1.198278 -2.4618e-06
8:68476110 G C 0.068540 -1.2640e-05
8:68479294 G A 0.045248 -4.0252e-06
8:68482844 G A 0.026009 -3.9815e-06
8:68484430 T C 0.213131 3.3530e-06
8:68490139 A C 0.574261 6.0318e-06
8:68501773 C T 0.295152 -7.4724e-06
8:68512254 A G 0.203802 -4.5358e-06
8:68523186 A G 0.529954 6.9668e-06
8:68527890 T G 0.875108 1.8465e-05
8:68530428 T C 1.129873 -3.3124e-06
8:68531763 A C 0.053996 2.8522e-05
8:68534780 T C 0.025063 -5.5523e-06
8:68554213 C T 0.502599 2.2036e-06
8:68556828 C T 0.684075 2.0476e-05
8:68557800 A G 0.052031 -1.3369e-05
8:68558387 T C 0.434361 -2.1453e-05
8:68567644 A G 0.045058 -7.6928e-06
8:68568784 T C 0.037493 -2.9888e-06
8:68569744 C T 0.752517 -4.8331e-06
8:68570004 T C 0.029687 5.0438e-06
8:68574359 G A 0.102369 -9.4778e-06
8:68576417 A G 0.610207 3.8523e-06
8:68577966 G A 0.054904 -2.7751e-06
8:68579478 C T 0.030683 -2.7228e-06
8:68585449 T C 0.119599 4.4383e-05
8:68586549 T C 0.030792 1.6270e-05
8:68587275 C T 0.137098 -7.2756e-07
8:68587575 A G 0.031061 -6.7356e-06
8:68589410 A G 0.052024 -4.6080e-06
8:68594544 T C 0.085784 -6.7141e-06
8:68598839 A G 0.105588 2.0073e-05
8:68598907 T C 0.706143 -8.0621e-07
8:68600111 G A 0.504088 7.6001e-06
8:68601496 C T 0.059415 -7.0899e-06
8:68606752 C T 0.029745 9.5416e-06
8:68607109 T C 0.646337 -7.0943e-07
8:68610389 G A 0.702781 -5.2854e-06
8:68626198 C T 0.109277 -2.0941e-06
8:68633544 T G 0.333614 -1.9629e-05
8:68638795 T C 0.038547 -5.0059e-06
8:68642376 T C 1.843234 -4.8587e-06
8:68649585 C T 1.550863 1.0474e-05
8:68649875 C T 0.103113 9.9808e-06
8:68656250 G A 0.172133 1.0059e-05
8:68656866 A G 1.669320 -4.5975e-06
8:68657317 T C 0.037979 1.1848e-06
8:68662569 A G 0.118735 -1.2010e-05
8:68675844 A G 1.487249 5.8254e-06
8:68676464 G T 0.022769 -3.5030e-06
8:68677337 T C 1.841164 1.3492e-05
8:68677368 T C 1.952450 6.6534e-06
8:68681876 A G 1.422870 -7.8231e-06
8:68683252 C T 0.115162 -3.5115e-05
8:68686634 A G 0.118970 -3.0037e-05
8:68687506 T C 1.471001 -2.9544e-06
8:68692289 A G 0.028939 9.2323e-06
8:68698119 A G 0.077241 -2.3120e-05
8:68698385 C G 0.332373 -9.3345e-06
8:68704240 C T 0.042032 -7.2219e-06
8:68706223 A G 1.594969 -1.3142e-05
8:68710851 A C 0.063060 1.0648e-05
8:68719454 T C 1.699231 -2.8896e-05
8:68720891 T C 0.188337 1.8464e-06
8:68721236 G T 0.380719 -4.4470e-06
8:68722184 T G 0.026529 -3.2480e-06
8:68722992 C T 0.037619 -1.3501e-05
8:68723096 G C 1.108155 -9.8970e-06
8:68727974 G A 0.216375 -1.3422e-05
8:68730263 A G 0.052969 1.4985e-05
8:68733711 A G 1.405908 -2.1538e-05
8:68735398 C T 1.592266 -9.1488e-06
8:68736621 T C 0.070519 1.2242e-05
8:68745565 T C 1.642012 1.4889e-05
8:68750310 A C 0.064872 -3.5079e-05
8:68753048 A G 0.103457 6.3696e-06
8:68756501 A C 0.031979 6.4592e-07
8:68763593 A G 0.244383 -5.7320e-06
8:68763825 T C 0.395892 4.6277e-05
8:68780612 G A 1.527673 -8.7413e-06
8:68782879 A G 1.247405 -2.1049e-05
8:68783685 A T 0.930888 -7.6596e-05
8:68790550 A G 1.333451 -7.9796e-06
8:68791622 G A 0.053544 -1.6772e-05
8:68794331 A G 0.075932 1.7375e-05
8:68798806 T G 1.163936 -1.6556e-07
8:68799160 A G 0.052133 3.9449e-05
8:68800364 T C 0.270316 1.1476e-05
8:68804242 C T 1.332523 8.6596e-06
8:68814497 A G 0.215562 -5.9533e-06
8:68820168 A G 0.063434 -2.5866e-05
8:68822352 G C 0.259043 3.0192e-05
8:68824643 G A 0.057389 9.8087e-06
8:68824836 G C 0.361306 -2.7234e-05
8:68837602 T C 0.054645 3.6955e-05
8:68851492 C A 0.526133 4.6134e-05
8:68853470 A G 0.267107 1.7617e-05
8:68858065 A G 0.645065 5.1464e-06
8:68863901 C A 1.199151 3.4230e-05
8:68864728 A G 0.629946 2.1823e-06
8:68867842 A G 0.054108 3.6776e-05
8:68874155 A G 0.048226 -3.1530e-05
8:68880534 T C 0.031921 -7.4610e-06
8:68885634 T G 0.554508 1.6172e-06
8:68892138 T C 0.739876 -5.9101e-06
8:68892365 G C 0.021439 1.4175e-05
8:68892446 A G 0.033012 2.1290e-05
8:68894137 A G 0.186130 -1.2479e-05
8:68896284 A G 0.030728 9.2591e-06
8:68903607 C T 0.274253 -3.8542e-06
8:68905031 A G 1.060316 7.4271e-06
8:68910223 A C 0.176774 -2.5314e-05
8:68910381 C A 1.456960 -7.4817e-06
8:68911298 G A 1.249836 4.6678e-06
8:68917589 C G 0.076663 -1.4852e-05
8:68917901 T C 1.266583 -6.1655e-06
8:68921564 T A 0.096188 9.5602e-06
8:68922369 A G 0.592059 -7.4169e-06
8:68922814 T G 0.035107 1.7269e-06
8:68938813 A G 0.220628 -1.5716e-05
8:68944070 G A 1.288754 1.7813e-05
8:68948640 C T 0.138628 -1.5822e-05
8:68951861 C T 0.057950 -7.6415e-06
8:68953215 A G 0.087396 -1.4978e-05
8:68955535 G C 0.021174 -1.9775e-06
8:68958704 A C 0.226663 -1.3273e-05
8:68962961 A G 1.286095 -1.8546e-05
8:68963244 G A 0.394220 2.0364e-05
8:68968171 A G 1.000894 -3.1894e-06
8:68970297 T C 0.381718 -8.2479e-06
8:68974365 C T 0.347210 -1.1728e-05
8:68977423 A G 1.397633 1.4657e-05
8:68980919 C A 0.598909 4.2224e-05
8:68985327 A G 0.034121 -2.9872e-06
8:68987295 A G 1.677258 1.4693e-05
8:68989942 G A 0.044099 -5.9170e-06
8:68991489 C T 0.046115 2.0245e-05
8:68993648 T C 1.093713 1.6759e-05
8:68999568 C G 0.059446 6.3078e-06
8:68999938 T C 0.219085 2.2516e-05
8:69000055 T C 0.034481 -4.8093e-05
8:69000279 T C 0.042195 -5.0902e-06
8:69003229 G A 0.038860 6.6790e-06
8:69004440 G A 0.750317 -1.2992e-05
8:69009268 T C 0.526588 -1.0015e-06
8:69014299 T C 0.153849 1.4159e-05
8:69014475 C T 0.255942 -3.7993e-07
8:69015965 A G 0.056991 2.8226e-05
8:69016793 T C 0.020494 4.7310e-06
8:69017584 T G 0.045337 5.7693e-06
8:69020496 C T 0.814302 -2.3868e-06
8:69024967 A G 0.054302 -1.3129e-05
8:69041728 A G 0.230369 8.4732e-06
8:69042585 A G 0.225993 -3.7580e-06
8:69042668 G T 0.593990 1.0654e-06
8:69042910 G T 1.252872 8.8829e-06
8:69042943 T G 0.563272 2.6893e-05
8:69043259 G C 0.403273 -4.0064e-05
8:69045078 A G 0.269385 2.7509e-05
8:69046633 A G 0.031574 1.8303e-06
8:69060665 C A 0.871062 -9.5410e-06
8:69062328 T C 0.607861 2.4034e-06
8:69064760 T C 0.174764 1.1558e-05
8:69071194 A G 0.575991 -4.7306e-08
8:69074021 C T 0.108264 1.4543e-06
8:69078095 T G 0.030527 -3.6104e-07
8:69078444 A C 0.050331 8.6782e-06
8:69078605 T C 0.044476 -1.2960e-05
8:69081616 G A 0.038738 5.9856e-06
8:69087569 C T 0.727208 5.2732e-06
8:69092094 T C 0.390884 -1.7115e-07
8:69092952 A G 0.189877 -7.4278e-06
8:69096174 G A 0.029544 -9.3540e-06
8:69099658 G A 0.192872 -6.2616e-08
8:69100070 A G 1.717607 6.1379e-06
8:69102348 A G 1.338697 2.7168e-05
8:69104993 G A 0.362285 -3.5907e-06
8:69105897 A G 1.780830 -1.6455e-05
8:69108626 T C 0.190574 2.2099e-05
8:69111010 G T 0.074065 -4.4415e-07
8:69111678 A G 0.969286 1.0567e-05
8:69115512 C T 1.488959 -1.3381e-05
8:69118567 C T 0.245573 -5.5704e-05
8:69119118 T C 0.032795 1.0661e-05
8:69119911 G A 0.221053 -1.1820e-07
8:69123228 T C 1.963496 8.4296e-06
8:69125899 A C 0.047312 1.4916e-06
8:69127153 G T 0.612930 1.3357e-06
8:69131839 C T 0.112470 -4.8455e-06
8:69146138 C T 0.543064 2.9905e-05
8:69146175 G A 0.600082 1.2592e-05
8:69148714 G A 0.104249 -7.4314e-06
8:69149856 G A 0.122003 -7.2947e-06
8:69155129 T C 0.756376 9.0840e-05
8:69155563 G T 1.462787 3.0093e-05
8:69167905 T C 0.086702 -2.3859e-05
8:69167930 G T 0.122870 -2.7313e-05
8:69168971 A G 0.096215 -1.0533e-05
8:69174358 C T 0.023088 3.6624e-07
8:69175390 T G 0.165357 -1.1819e-05
8:69182261 G A 1.314565 1.4896e-05
8:69183291 A G 0.152139 -2.2405e-05
8:69187747 A C 0.025947 1.5256e-05
8:69195031 T C 0.061319 1.7987e-05
8:69199198 T C 0.058664 -2.3973e-05
8:69200594 C T 0.264669 -2.6931e-05
8:69207703 C T 0.132392 3.0561e-06
8:69224453 T C 0.179402 3.3963e-06
8:69242537 A G 0.878470 1.8497e-06
8:69267663 T C 0.057256 -1.7616e-05
8:69267685 A G 0.101978 -1.0555e-06
8:69271567 A G 1.125192 -1.1937e-05
8:69284467 G A 0.060258 2.2152e-07
8:69287717 G A 0.098540 -2.1960e-05
8:69297426 T C 0.097017 9.4405e-06
8:69300394 G A 0.219149 -1.4880e-05
8:69303730 G T 1.201851 -7.4543e-06
8:69315412 A C 0.069282 -1.2316e-05
8:69317390 G A 1.413031 -1.0807e-05
8:69347954 G T 0.035980 6.7592e-06
8:69348681 G A 0.039377 5.4946e-06
8:69352527 C T 1.882458 -1.8128e-05
8:69353411 G T 0.285789 4.5633e-05
8:69355052 C G 0.192631 -4.0070e-05
8:69357500 G A 1.242319 -1.6747e-05
8:69379087 T G 0.953351 2.4006e-05
8:69380609 A G 0.193681 -2.0899e-05
8:69381053 A G 0.065895 1.2330e-05
8:69383110 A C 0.046353 -6.1452e-06
8:69388615 A G 0.042715 3.5512e-06
8:69389217 G C 1.238110 -7.1207e-06
8:69400053 C A 0.051535 8.6032e-06
8:69400698 T C 0.047159 1.0727e-05
8:69404942 C T 0.036093 -5.1859e-06
8:69411891 A G 0.025325 -2.3383e-06
8:69412509 C T 0.065902 8.3918e-06
8:69418230 G A 0.222263 1.8442e-05
8:69419631 C T 0.132913 7.2199e-06
8:69430634 C T 0.031431 6.5531e-06
8:69439067 T C 0.034814 7.3422e-06
8:69441216 A G 0.060952 1.1651e-05
8:69444480 C T 1.036776 -6.7557e-07
8:69444614 G A 0.054849 -1.3549e-05
8:69457045 T C 0.293085 -4.2041e-08
8:69457220 A C 0.176883 -2.7275e-06
8:69460013 G A 0.043205 -3.6172e-06
8:69463245 C T 0.276055 -6.3260e-06
8:69477019 A G 1.730540 -2.6031e-05
8:69500597 A G 0.067677 2.4543e-05
8:69510566 G T 1.154134 4.3342e-06
8:69515199 C G 0.059490 -1.0900e-05
8:69519350 T C 0.024455 1.3055e-05
8:69522617 G A 0.093842 -1.1434e-05
8:69531207 A G 0.368582 -8.4610e-06
8:69538869 T G 0.053948 -2.9947e-06
8:69545092 G T 0.155950 -1.1607e-05
8:69545445 C A 0.100349 3.2249e-05
8:69547813 T C 0.409148 1.4196e-06
8:69550198 T C 0.277820 -2.1716e-05
8:69563623 G A 0.034457 -1.0540e-05
8:69575417 T C 0.061513 -7.7456e-06
8:69578637 C T 0.364872 3.1220e-07
8:69592200 T C 0.127578 2.3000e-05
8:69602015 C A 0.492879 1.3768e-06
8:69611244 A G 0.313253 -1.6793e-06
8:69632424 T C 0.211908 2.5972e-05
8:69642540 A G 0.399095 -2.9883e-06
8:69644164 A G 0.065086 2.4184e-06
8:69653362 A G 0.189574 1.4424e-05
8:69662096 T C 0.034940 -8.5150e-06
8:69665550 A C 0.281257 -1.8817e-05
8:69665778 G A 0.042035 -1.0627e-05
8:69673209 T C 0.026855 -1.1693e-05
8:69675459 T C 0.073667 3.3368e-06
8:69677645 C A 0.459313 -7.8690e-06
8:69680095 G A 0.071138 -8.8539e-06
8:69680269 G A 0.057794 -1.7829e-05
8:69684399 C A 0.050518 -4.4886e-06
8:69685268 A G 0.098173 -6.1027e-06
8:69692321 A G 0.160672 -1.3352e-05
8:69692652 G A 0.047655 -2.6291e-05
8:69695438 A C 0.032125 -7.8531e-06
8:69696446 A G 0.727066 -1.8281e-05
8:69699756 A G 0.303757 -1.4465e-05
8:69702132 C G 0.153468 -2.4024e-06
8:69703694 T C 0.244128 -1.6884e-05
8:69704366 T C 0.260454 -2.2265e-06
8:69717106 G A 0.127748 -4.1918e-06
8:69721030 G A 0.445268 -5.1894e-06
8:69721907 C T 0.740719 -4.6205e-06
8:69729812 T C 0.028963 -1.7834e-05
8:69736047 C T 0.235186 -1.3231e-06
8:69741012 T C 0.205689 -7.9926e-06
8:69741316 A G 1.174764 -1.0242e-06
8:69751335 G A 0.022415 9.9780e-06
8:69751603 C T 0.196054 1.7767e-05
8:69755610 A G 0.786491 -6.5461e-06
8:69763947 G C 0.075245 -2.1893e-05
8:69764515 A G 0.898906 1.4199e-05
8:69772017 G A 0.135806 1.2665e-05
8:69772453 G A 0.175213 2.2481e-05
8:69773792 C A 0.025927 2.6488e-05
8:69775047 A G 0.194711 2.3255e-05
8:69787704 G A 0.055342 -8.5265e-06
8:69789182 T G 0.040461 -3.6268e-06
8:69795236 C T 0.127643 -8.8263e-07
8:69797180 C T 0.169366 -5.2823e-05
8:69800612 C T 0.047842 -1.8978e-05
8:69829699 C T 0.167961 1.7265e-05
8:69831858 T C 0.064206 5.9790e-05
8:69844048 A C 0.454563 5.4344e-05
8:69851469 C T 0.027549 -7.7788e-06
8:69851966 A G 0.213648 4.3487e-05
8:69856252 G T 0.246416 1.6273e-05
8:69862576 G A 0.124080 3.4272e-05
8:69863032 T C 0.236509 -1.6679e-05
8:69873833 A C 0.211557 1.2825e-05
8:69873947 A G 0.363512 2.2938e-05
8:69878245 T C 0.055550 6.5123e-05
8:69883705 T C 0.050270 -2.0815e-06
8:69884063 C T 0.318315 6.2026e-06
8:69892403 A G 1.959763 1.2394e-05
8:69893740 A G 0.340278 4.5398e-05
8:69908838 C G 0.081269 -1.7125e-06
8:69909273 G T 1.041457 6.0202e-06
8:69916393 T C 0.029561 -1.8571e-06
8:69921090 G C 1.927550 -9.2802e-07
8:69923119 T C 1.758245 -4.0152e-06
8:69928379 A C 0.366939 8.3574e-06
8:69929648 C T 0.197489 1.6895e-05
8:69942195 T C 1.131927 -1.0681e-05
8:69957586 C T 0.078903 6.4561e-06
8:69961659 A G 0.287411 1.3690e-06
8:69962007 A G 1.430275 -1.4006e-05
8:69983129 T C 0.288897 1.4029e-05
8:69985350 G A 0.086043 -5.5515e-06
8:69985374 C T 0.044769 -1.1935e-05
8:69986799 A G 0.027093 1.3063e-05
8:69987399 C T 0.033583 3.2403e-06
8:69991207 T C 0.162427 -7.0674e-06
8:69991399 T C 0.296471 -4.4072e-06
8:69991586 G A 0.403280 1.1116e-05
8:69992380 A G 1.490458 1.1302e-05
8:69992854 T C 0.165197 -2.1373e-05
8:69992968 G C 1.687930 -7.8057e-06
8:69994308 T C 0.092084 1.5382e-06
8:69994670 C T 0.346955 -1.9415e-05
8:69995745 G A 0.806343 -2.0257e-05
8:69998562 G A 0.062778 1.2595e-05
8:69999000 T G 0.026559 7.8815e-06
8:70001951 A G 0.649009 -1.5025e-05
8:70003607 A G 0.149881 -1.5556e-05
8:70005353 C T 0.859863 -2.3950e-05
8:70006452 T G 1.792240 -3.4652e-06
8:70006856 G A 0.507169 -2.5278e-05
8:70006868 A G 0.217364 2.5947e-05
8:70009214 G A 1.551856 2.4832e-05
8:70013255 G A 0.348890 3.1859e-05
8:70014631 C T 0.020895 -3.1073e-05
8:70015434 A G 0.098054 5.6417e-06
8:70017405 T G 1.669238 1.8649e-07
8:70024894 G A 0.105765 1.1121e-06
8:70033269 C T 0.452992 -1.0323e-05
8:70033484 G A 0.989342 1.4790e-07
8:70043260 A G 0.419032 -7.2310e-06
8:70059164 G A 1.439073 -6.8765e-06
8:70060679 A G 0.210833 -1.7367e-05
8:70065488 C T 0.085376 2.3486e-05
8:70070869 A G 0.038738 3.9936e-06
8:70071455 A C 0.100149 -4.8333e-07
8:70076264 A G 0.489469 -1.0648e-05
8:70092661 C T 0.158306 1.0710e-05
8:70101997 T C 0.021286 -2.8180e-05
8:70105700 C G 0.023615 -1.0528e-05
8:70111175 A G 0.030966 1.7743e-05
8:70123794 C T 1.570205 4.0364e-06
8:70126231 A G 0.105432 -3.2244e-06
8:70132590 A G 1.252532 6.9202e-06
8:70147864 C T 0.243172 -1.6553e-05
8:70150552 G A 1.571551 7.7332e-06
8:70154198 A G 0.154706 1.0887e-05
8:70164960 G A 1.574495 4.6219e-06
8:70173749 T C 0.331914 -5.8870e-06
8:70174276 A G 0.225833 3.7326e-06
8:70177734 T C 0.053122 -7.6691e-06
8:70180251 A G 0.444700 -8.5562e-06
8:70185474 G C 0.222325 -1.0596e-05
8:70198662 A G 0.224127 6.0145e-07
8:70199139 A G 0.080814 -8.7893e-06
8:70202052 T G 1.015966 -2.1911e-05
8:70202082 A C 0.074609 -1.1558e-06
8:70209004 C T 1.278592 -2.6329e-05
8:70213733 G A 0.046129 -3.3319e-06
8:70215107 C T 0.119429 -1.5917e-05
8:70220562 T C 0.169107 2.5484e-06
8:70225185 T C 0.522815 -8.3835e-06
8:70227604 T G 0.029840 1.5558e-05
8:70227638 C T 0.103783 5.6541e-07
8:70248595 A G 0.145903 -1.0770e-05
8:70251823 G A 1.167200 -3.8752e-05
8:70259328 A G 0.023938 9.6608e-06
8:70260423 T C 0.041910 -1.4578e-05
8:70271435 G C 0.112521 -3.2755e-06
8:70275852 G A 0.148688 -9.9395e-06
8:70283302 G A 0.089453 4.8591e-06
8:70285182 G C 0.278265 -6.5461e-07
8:70288541 A G 0.864636 -2.2802e-05
8:70289676 C T 0.044473 -1.8255e-05
8:70294070 A G 0.023268 -8.6267e-06
8:70301946 G A 0.075622 8.1270e-06
8:70346991 T C 0.061166 -4.8187e-06
8:70347103 T C 0.792998 -8.4621e-06
8:70350532 A G 0.068772 -2.2435e-05
8:70352142 G T 1.091697 -2.7691e-05
8:70353351 C G 0.215464 -6.7117e-06
8:70356654 T C 1.359718 -2.2515e-05
8:70358133 A G 0.044514 3.8946e-06
8:70361035 A C 0.327359 -7.8198e-06
8:70361625 T C 0.089361 -2.3768e-06
8:70364637 A G 0.100631 -5.7806e-06
8:70366209 C T 0.575284 -1.7478e-05
8:70371797 G C 0.031125 1.4591e-05
8:70372973 G A 0.222379 -4.4702e-05
8:70373263 T C 0.085869 -7.2245e-06
8:70373636 G C 0.255350 -3.3162e-06
8:70374002 G A 0.033199 4.9901e-06
8:70374519 A G 0.198590 2.2305e-05
8:70382781 G A 0.766446 2.8908e-05
8:70389253 G A 0.596264 3.1071e-05
8:70398386 G A 0.339153 2.8656e-06
8:70398532 T C 0.093227 -2.7027e-06
8:70399367 T C 0.674569 1.6464e-05
8:70399675 G C 0.075663 -2.1529e-05
8:70401251 T C 0.048237 4.9530e-06
8:70402268 A C 0.072862 9.7812e-06
8:70406132 T G 0.419508 1.2155e-05
8:70409083 T C 0.069285 -9.9497e-06
8:70410888 C A 1.062101 -4.2189e-06
8:70412450 T C 0.372243 -6.4340e-06
8:70416910 G A 1.595479 1.5090e-06
8:70424174 G T 1.189472 9.8838e-06
8:70428554 G A 0.076023 8.4305e-06
8:70435004 G A 0.169770 -2.4458e-05
8:70437271 T C 0.047587 -2.9187e-06
8:70439922 C T 0.037303 -7.9141e-06
8:70440879 G A 0.182890 7.2161e-06
8:70440901 T C 0.062577 2.0576e-05
8:70443416 C A 0.154597 -4.4453e-06
8:70446416 T C 0.035545 -1.3955e-05
8:70447844 A C 0.028491 -7.2657e-06
8:70448451 G C 0.327389 1.8237e-05
8:70452002 G A 0.055407 -3.8980e-07
8:70453307 G A 0.053581 -7.0782e-06
8:70456080 A C 1.158323 3.1593e-07
8:70461374 A G 0.114067 -1.2396e-05
8:70463628 G A 0.877372 4.3762e-06
8:70463682 C G 0.411321 2.6669e-07
8:70464913 A C 0.177389 -1.4997e-05
8:70470670 T C 0.347761 6.6325e-07
8:70470745 G A 1.951253 7.4641e-06
8:70477764 T C 0.213556 3.8984e-06
8:70481100 T C 0.451632 2.7662e-06
8:70482445 A G 0.058412 -7.0648e-06
8:70482652 T G 0.723101 7.6281e-06
8:70484679 G A 0.022599 6.0109e-06
8:70485909 C A 1.043531 5.4154e-06
8:70487712 A G 0.619774 1.1672e-05
8:70493482 G A 0.051059 -1.5597e-05
8:70493974 A G 1.623670 -1.4110e-06
8:70504585 G A 0.051276 2.1371e-05
8:70512729 G A 0.340111 5.0845e-06
8:70513855 G A 1.382752 -1.7148e-06
8:70514977 G A 0.062373 -2.4970e-05
8:70516509 G A 0.157538 -1.3264e-05
8:70522003 T A 0.059997 -7.2350e-06
8:70526012 T G 0.153832 -1.8450e-05
8:70535902 A C 0.150782 2.5471e-05
8:70536598 A G 0.160451 1.4168e-06
8:70542444 T C 1.449987 -1.8239e-05
8:70542552 T C 1.067752 -1.1853e-05
8:70543031 C T 0.621137 -4.1136e-05
8:70543043 G A 0.036449 -1.6645e-05
8:70544235 G C 0.146073 -1.1293e-05
8:70546219 A G 1.187303 2.5724e-05
8:70550924 C A 0.118399 -1.9756e-05
8:70553087 C T 0.050770 -1.2690e-05
8:70556635 G A 0.725648 3.4136e-06
8:70563214 C T 0.091921 -9.2128e-06
8:70564304 A G 0.045269 -1.1079e-05
8:70564701 G T 1.002223 -1.7887e-05
8:70567938 T C 0.062264 -4.5300e-06
8:70571035 T C 0.077948 -1.2296e-05
8:70571313 A G 0.609588 4.9790e-05
8:70576211 T C 1.780259 4.0094e-05
8:70576233 C T 0.022204 -2.0940e-06
8:70578959 G A 0.497081 -7.7518e-06
8:70579696 C T 1.807879 3.9447e-05
8:70583728 T C 1.728347 3.4772e-05
8:70584628 C T 1.487565 -4.0385e-06
8:70584809 G T 0.278153 1.3081e-05
8:70588878 C T 0.318363 -3.9202e-05
8:70590302 T C 0.311016 5.0583e-05
8:70607929 A G 0.164789 3.6098e-05
8:70608241 A G 0.123230 2.7139e-06
8:70611463 T G 0.037415 -1.8258e-05
8:70616115 C T 0.076224 -2.4890e-05
8:70617897 T G 0.038030 -1.1889e-05
8:70621613 G A 0.508365 -1.3485e-05
8:70622208 C T 1.256197 9.0059e-06
8:70625244 A G 0.417230 -8.0492e-05
8:70625942 G A 0.089715 1.1408e-05
8:70628283 A G 0.990657 1.9972e-06
8:70628389 C A 0.124015 -2.0659e-05
8:70636528 C T 0.058389 1.8637e-05
8:70641034 G A 0.063257 5.6211e-06
8:70642455 G C 0.022847 -8.8057e-06
8:70654921 C T 1.217978 1.4342e-05
8:70674223 T C 0.249758 2.1653e-05
8:70677831 T C 0.150660 1.3527e-05
8:70687788 C A 0.062819 -1.1430e-05
8:70690045 A G 0.056253 2.3231e-05
8:70701624 C T 1.914236 3.0814e-05
8:70710430 G C 0.031588 -1.2259e-06
8:70711059 C T 0.034243 -7.3420e-06
8:70712818 C T 1.178011 -9.0235e-06
8:70714070 G A 0.084764 1.6426e-06
8:70715243 C T 1.188826 1.5851e-05
8:70717139 A C 0.472405 2.9784e-05
8:70717334 G A 0.701961 -6.3257e-06
8:70723738 G A 0.022299 -8.0459e-06
8:70724754 G A 0.140280 3.2195e-06
8:70732343 G A 0.638820 2.6712e-05
8:70744812 A G 0.832821 2.0999e-05
8:70744856 A G 0.020987 -1.4302e-05
8:70748121 T C 0.300422 -1.4418e-05
8:70748405 T C 0.047485 -9.5792e-06
8:70753039 C T 1.877790 -2.8373e-06
8:70754944 G A 0.917000 1.0021e-05
8:70761910 T C 0.535292 2.1929e-05
8:70762656 T C 0.086967 -1.4787e-05
8:70767428 C T 0.057396 1.6047e-05
8:70772088 C T 0.209810 -7.7608e-10
8:70780394 C T 0.022034 3.5902e-06
8:70782079 T C 0.110685 4.4830e-06
8:70785945 T G 0.023146 -5.5380e-06
8:70794089 A G 0.057797 7.9025e-06
8:70794547 G A 0.391061 2.0234e-06
8:70799045 A G 1.009645 2.8844e-06
8:70801553 A C 1.445050 -1.6645e-05
8:70809973 G T 0.473636 8.1493e-06
8:70810421 C T 1.101678 -1.1027e-05
8:70811264 A G 0.057093 -8.3149e-06
8:70813097 C T 0.406513 2.3311e-05
8:70818119 T C 0.045051 -3.1115e-06
8:70830264 A G 0.222216 -2.7336e-05
8:70833080 A G 0.020569 -2.7869e-06
8:70839563 T G 0.533184 -1.1695e-05
8:70842623 C G 0.096524 7.2917e-06
8:70844693 T C 1.674589 -2.9577e-05
8:70845222 G A 0.395287 2.4046e-05
8:70845801 A G 0.641652 5.4213e-06
8:70857779 T G 0.023894 -1.7143e-06
8:70864400 T C 0.031010 3.3455e-06
8:70864599 T C 0.022218 -7.2820e-06
8:70864617 T C 0.271302 2.9920e-06
8:70865406 G T 0.032601 -2.2427e-05
8:70867024 A G 1.357634 -1.9444e-05
8:70867551 T C 0.038826 5.3087e-06
8:70869134 G T 1.967787 6.0904e-06
8:70870856 T C 1.601367 -3.5755e-05
8:70871068 G A 0.495837 7.4688e-06
8:70871551 G A 0.031822 -1.1296e-05
8:70881414 C G 0.054407 -2.8500e-05
8:70883360 G A 0.311754 5.1124e-06
8:70884018 T C 0.095355 -1.9552e-05
8:70890068 C T 0.239626 -1.8643e-06
8:70893868 G A 1.525429 -8.8224e-07
8:70895754 T C 0.469393 -2.3684e-05
8:70899764 A G 0.407040 3.1975e-05
8:70902733 A C 0.111494 7.3881e-06
8:70902901 A G 0.029626 2.8372e-05
8:70905811 C T 0.073589 3.4752e-07
8:70910717 G A 0.249622 5.8150e-07
8:70911941 C A 0.171375 -6.4417e-06
8:70913545 T C 0.036572 -2.0007e-06
8:70913627 G A 1.662877 -4.3451e-06
8:70916350 A G 0.148552 3.4618e-05
8:70917592 G A 0.320685 2.7657e-05
8:70921090 A G 1.825025 2.3745e-05
8:70924623 G C 0.275229 5.4166e-06
8:70926871 C T 0.393070 -1.6009e-05
8:70931332 A G 0.028202 -2.4043e-06
8:70937713 T C 0.270932 8.5232e-06
8:70940658 T C 0.684031 1.8012e-05
8:70945314 A G 0.040723 -2.4687e-05
8:70946629 C A 0.420021 1.3057e-05
8:70959935 T C 0.912958 -1.3328e-05
8:70964743 A G 0.254317 -7.5804e-06
8:70969961 G A 0.625615 1.8848e-05
8:70974003 T C 0.034563 1.9854e-05
8:70978195 A G 0.076431 4.3104e-06
8:70978327 C T 0.153665 1.7221e-05
8:70980738 C T 0.243359 -1.1429e-05
8:70989502 T G 0.038884 3.0904e-07
8:70990816 G T 0.508042 -2.0793e-06
8:71001479 C T 0.073487 -2.3625e-05
8:71011560 T C 1.774871 1.7296e-05
8:71012811 G A 0.504098 -1.8156e-05
8:71014079 A G 0.398629 -8.3179e-06
8:71016151 C T 0.151605 4.0117e-05
8:71021813 G A 0.093427 4.8695e-06
8:71021871 A G 0.541221 4.5105e-05
8:71039118 G C 0.103657 -2.1349e-05
8:71041229 A C 0.071872 -1.0559e-05
8:71053711 C T 0.034896 -4.5534e-06
8:71063881 C T 0.250428 1.2569e-05
8:71068183 T C 0.162474 3.7599e-05
8:71078749 T G 0.102511 1.5108e-05
8:71088709 T G 0.023231 1.1873e-05
8:71088740 C T 0.352919 -2.4904e-07
8:71089631 C T 1.696185 2.1653e-05
8:71095441 A G 0.041247 7.8915e-06
8:71101719 C T 0.249142 1.7804e-05
8:71107166 C T 0.051732 7.5908e-06
8:71120514 G A 0.047618 1.7710e-05
8:71131376 G A 1.804140 1.2093e-05
8:71152659 T C 0.042403 2.2563e-05
8:71153157 C G 0.027695 1.2519e-05
8:71167994 T C 1.751007 -2.7303e-07
8:71192380 A G 0.147042 3.7557e-05
8:71206046 T C 1.708897 2.5019e-05
8:71222765 T C 0.076948 3.7239e-08
8:71228994 A G 0.176342 1.7887e-05
8:71236102 T C 0.105245 -3.6473e-05
8:71256431 A G 0.034212 1.1678e-05
8:71260985 G C 0.553583 -9.3054e-06
8:71270627 C T 0.039758 -1.6029e-05
8:71270762 G A 0.042797 1.3144e-05
8:71282811 G A 0.030010 8.4380e-07
8:71334580 A G 0.087066 7.0291e-06
8:71342720 T C 0.203129 -3.2762e-05
8:71345989 A G 0.029143 3.4227e-07
8:71346171 T C 0.266832 -1.2072e-05
8:71352113 A G 0.296723 1.9164e-05
8:71352148 T C 0.299701 1.5167e-06
8:71358298 T G 0.555494 4.9337e-05
8:71366932 G A 0.063159 3.6898e-05
8:71368614 C T 0.610884 7.1401e-05
8:71381166 C T 1.260447 2.7025e-05
8:71390290 G A 0.082432 1.5066e-05
8:71391251 T C 0.130366 1.3729e-05
8:71393750 A G 0.985044 2.4265e-05
8:71404252 A G 0.104545 3.3423e-05
8:71422005 C T 0.040842 -2.2126e-05
8:71422119 T C 0.073389 -1.6034e-05
8:71423668 C T 0.032162 -4.2796e-06
8:71428076 A G 0.069248 -1.7770e-06
8:71433267 T C 0.042083 2.6176e-05
8:71436375 A G 1.305593 1.1454e-05
8:71442568 C T 0.048342 8.3281e-06
8:71449882 T G 0.140640 -3.7069e-05
8:71459246 G C 0.792811 7.4387e-05
8:71462635 C T 0.044232 -6.5132e-06
8:71467435 C T 0.150435 -1.4910e-05
8:71488707 A G 0.093383 2.1987e-05
8:71494780 T G 1.516603 3.2746e-05
8:71496355 A G 0.081851 -9.1728e-06
8:71499661 T C 0.033318 1.7450e-05
8:71501292 A G 0.053313 -2.7974e-05
8:71514350 C A 0.188541 -1.3275e-05
8:71517615 T C 0.166642 4.3208e-06
8:71538686 T C 0.339482 -2.2050e-05
8:71546409 T C 0.038377 2.3177e-05
8:71548751 A G 0.872449 2.0224e-05
8:71549239 T G 0.332907 -4.0187e-07
8:71557630 G A 0.189047 -9.8763e-06
8:71561784 G A 0.190404 -8.9648e-06
8:71563212 T C 0.092802 7.5598e-06
8:71578841 T C 0.065035 5.0685e-07
8:71579910 T C 0.063131 -1.2607e-05
8:71615371 G A 0.047662 5.0048e-06
8:71615962 T G 0.327236 -1.5479e-05
8:71644807 C T 1.216956 1.2348e-06
8:71645624 G A 0.022034 8.6000e-07
8:71646201 T C 0.027127 5.1823e-06
8:71664539 A G 0.054662 -1.1277e-05
8:71707677 T C 0.092438 1.6205e-05
8:71735392 T G 0.175499 1.8040e-06
8:71737087 C G 1.042372 3.6167e-06
8:71738054 G A 0.041281 -3.6452e-07
8:71748053 A G 0.178389 -1.3003e-05
8:71753786 T C 0.072256 1.8540e-06
8:71754959 G A 0.862974 8.8799e-06
8:71765722 T C 0.031693 -1.6305e-06
8:71782587 C A 0.058956 -5.0696e-06
8:71821325 A G 1.926628 1.5806e-05
8:71823871 T C 1.216140 7.4381e-07
8:71832317 G A 0.046972 1.2963e-05
8:71848207 A G 0.025349 -7.9058e-06
8:71848780 C T 0.052687 -2.6214e-05
8:71899024 C T 0.028443 5.7004e-06
8:71915922 C A 0.038292 -2.8460e-07
8:71923241 A G 1.366079 -2.7445e-06
8:71937469 C T 1.199988 -3.8675e-06
8:71953671 G T 0.183128 -1.6101e-06
8:71958635 C T 0.097065 -1.2944e-05
8:71961970 A G 0.029759 -2.3753e-06
8:71971024 A G 0.055614 -1.4288e-05
8:71972200 G T 0.062152 4.9842e-06
8:71973440 A C 0.095732 2.2762e-06
8:71976018 G A 0.092676 -4.1598e-06
8:71980096 T C 0.047462 -3.2766e-06
8:71982559 A G 0.102127 -4.4598e-05
8:71999560 C A 0.061238 -1.1665e-05
8:72000058 C A 0.175699 -8.9704e-06
8:72001931 C T 1.275396 7.2639e-06
8:72007208 C T 1.892022 2.8149e-06
8:72012319 A G 0.059218 9.4453e-06
8:72012957 T G 0.320780 -3.1693e-05
8:72014069 C T 1.253297 -1.1997e-05
8:72014388 C A 0.173983 2.2701e-05
8:72014923 G C 0.247748 -4.8301e-07
8:72016024 G A 0.533803 2.7158e-05
8:72016604 C T 0.810562 6.5322e-06
8:72017177 A G 0.794811 2.8107e-05
8:72018145 T C 0.205553 1.1975e-06
8:72019106 G T 1.014820 8.4211e-06
8:72031014 T C 0.488456 3.5470e-05
8:72032780 C T 1.144081 4.8641e-06
8:72036904 G T 0.238273 -2.2481e-05
8:72039958 T C 0.188459 -2.6764e-06
8:72045086 C T 0.091938 1.7102e-05
8:72049222 C T 0.186276 -2.3357e-05
8:72057222 T C 0.034352 1.4013e-05
8:72065480 T C 0.345238 2.4950e-05
8:72069975 C G 0.263945 2.2987e-05
8:72071716 A G 0.250227 2.5200e-05
8:72074688 C T 1.968028 1.2941e-05
8:72078057 C T 0.857649 8.8508e-06
8:72080831 A G 0.147100 -8.3122e-06
8:72081378 G A 0.204503 2.9191e-05
8:72083588 A G 0.211768 8.8538e-07
8:72089172 A C 0.368211 -6.1876e-06
8:72090604 A C 0.061782 2.7003e-07
8:72092240 T C 0.025318 -2.6805e-05
8:72095503 C T 0.468057 -8.2650e-06
8:72095586 T G 1.141497 1.1562e-06
8:72096237 G A 1.475911 2.3860e-07
8:72102886 C T 1.038173 -9.4761e-06
8:72109264 C G 0.219261 -2.4703e-05
8:72115432 C T 0.024662 -2.2630e-06
8:72116227 C T 0.620304 -2.5597e-05
8:72126173 C T 0.390133 -4.5717e-06
8:72126247 C A 0.188595 -1.2035e-05
8:72132006 T G 0.157704 -1.8375e-05
8:72133296 T C 0.033413 2.9574e-05
8:72136861 T C 0.794005 5.7025e-06
8:72142671 G A 0.037034 1.6693e-07
8:72147240 G C 0.219149 2.3453e-05
8:72150139 A C 0.696073 -7.1264e-06
8:72166415 C T 0.125596 2.0530e-06
8:72174517 C T 0.251519 -2.2574e-05
8:72175000 G A 0.066001 -6.2312e-06
8:72179273 G A 0.931698 1.5116e-05
8:72190506 T C 0.158721 -1.3622e-05
8:72192254 A G 0.079872 1.8534e-06
8:72192850 T C 0.057406 -3.5400e-06
8:72193589 T C 1.449038 2.0477e-05
8:72195318 G A 0.567237 1.4271e-05
8:72200742 C A 0.100356 -2.3323e-06
8:72210460 C T 0.225425 9.3787e-06
8:72211295 C T 0.179439 8.3323e-06
8:72212009 A G 0.062077 1.0098e-05
8:72220079 A G 1.332856 2.8996e-05
8:72221705 C T 0.414755 2.6217e-05
8:72226102 C T 0.495205 -2.6290e-05
8:72233576 C T 0.794994 2.6909e-05
8:72237821 C T 0.076870 4.7513e-06
8:72241962 T G 0.550577 4.4842e-05
8:72242153 G C 0.745809 2.3527e-06
8:72242605 C T 1.289678 3.3319e-06
8:72242674 C T 0.560294 9.5468e-06
8:72243038 T G 1.754026 2.3757e-05
8:72248739 C T 0.097072 -6.2035e-06
8:72249022 T C 1.006694 2.7333e-05
8:72250361 C T 0.394247 5.1716e-06
8:72257517 C G 0.035623 1.3148e-05
8:72263956 T C 1.622983 7.1243e-06
8:72268354 C A 0.279445 3.9245e-06
8:72269374 T C 0.423305 -3.1490e-05
8:72270951 C T 0.041719 -4.0346e-06
8:72271917 C T 0.680916 1.9668e-05
8:72273020 C T 0.122292 -1.9163e-05
8:72273116 A G 0.028270 1.3802e-05
8:72277688 T C 0.121928 -1.7549e-05
8:72277970 G T 0.913284 1.0314e-05
8:72278375 A C 0.231790 -2.6682e-05
8:72278577 T C 0.037126 4.5860e-07
8:72280061 C G 0.192875 -2.8754e-06
8:72282295 G A 0.950563 4.1666e-06
8:72283435 G A 0.214519 3.3562e-05
8:72288499 C T 0.032081 1.5123e-05
8:72288775 G T 0.095039 9.4444e-06
8:72290286 C A 0.603468 2.8926e-06
8:72290326 G A 0.421666 4.9494e-05
8:72292431 G A 0.502926 5.7557e-06
8:72295904 C T 0.058715 5.3602e-07
8:72304010 C G 0.547895 -2.1809e-05
8:72304097 C T 0.066467 2.0242e-06
8:72316836 T C 0.298552 2.3990e-06
8:72324873 G A 0.545073 -2.0927e-05
8:72324886 G A 1.411909 -1.7119e-05
8:72329907 G T 1.418141 -2.2212e-05
8:72334444 A G 0.248673 4.8093e-05
8:72350736 A G 1.249108 7.1568e-07
8:72351333 C T 0.592076 -1.8544e-05
8:72351796 A G 0.617313 -1.7376e-05
8:72352858 G A 0.113262 -1.0786e-06
8:72354535 A G 0.684177 -3.2118e-05
8:72355406 T C 0.425971 -3.4877e-05
8:72357237 T C 0.046289 -1.8145e-05
8:72363076 G T 0.182924 1.6259e-06
8:72370860 C T 0.032305 3.1825e-06
8:72371610 C A 0.024938 2.5442e-05
8:72372434 G A 0.024302 -5.9579e-06
8:72392197 T C 0.994258 -2.3190e-05
8:72392299 G A 0.068955 3.6806e-06
8:72399165 A G 0.037048 9.2984e-06
8:72399694 C T 0.331493 -2.4054e-05
8:72408599 A G 0.034029 6.5952e-06
8:72408720 T C 0.147049 4.1895e-05
8:72412151 T C 0.504098 -3.5879e-06
8:72414124 T G 0.048471 -1.3774e-05
8:72414386 A G 1.071226 -1.3113e-05
8:72419796 G A 0.160550 4.4625e-05
8:72420951 T C 0.033988 -4.8833e-06
8:72428754 A G 0.034138 -3.5367e-05
8:72429029 T C 0.059735 1.9342e-05
8:72443097 G A 0.415438 -4.8650e-06
8:72447418 G T 0.207267 4.5437e-05
8:72464975 A C 0.357981 -4.5758e-05
8:72471549 T C 0.178212 5.2422e-05
8:72477332 T C 0.061598 2.9485e-05
8:72506390 T C 0.050878 -3.7149e-06
8:72506454 A G 0.209252 1.9347e-05
8:72517046 A C 1.183451 1.2680e-05
8:72523706 C G 0.093893 9.6995e-07
8:72525859 A G 0.036449 1.0875e-05
8:72526723 T C 0.052952 5.4376e-06
8:72528849 A G 0.098666 1.7533e-05
8:72530375 T C 0.106204 1.2831e-05
8:72530497 G A 0.074225 6.4465e-07
8:72532909 A G 0.237280 3.0285e-05
8:72533050 T C 0.036541 -4.3079e-05
8:72533236 A G 0.387848 9.5726e-06
8:72533577 T G 1.075364 -1.1266e-05
8:72533734 C T 0.053714 2.2717e-05
8:72533772 T C 0.691650 3.5712e-05
8:72534477 C A 0.056821 5.2121e-06
8:72535162 T C 0.252046 3.3410e-05
8:72536493 C T 0.022449 1.5594e-06
8:72537591 G A 0.383395 -2.1987e-05
8:72540015 T C 0.564180 1.1823e-05
8:72554709 C T 0.321035 -2.0198e-05
8:72558829 T C 0.059296 4.1855e-05
8:72561742 T C 1.818167 -3.5170e-05
8:72565496 G A 0.373569 -5.1985e-05
8:72568689 T C 0.044208 8.4085e-06
8:72568732 C T 1.122734 5.3477e-06
8:72570593 A C 0.315888 -1.8827e-05
8:72576434 G A 0.026549 -9.8160e-06
8:72576580 G A 0.054951 -2.7554e-05
8:72595589 C T 1.824892 -2.8773e-05
8:72600528 C A 1.905604 -6.9013e-06
8:72602333 T C 0.066681 -1.2529e-05
8:72603480 A G 0.156487 8.2197e-06
8:72606459 A G 0.178542 9.9170e-06
8:72606485 C T 1.306317 3.7534e-05
8:72609895 C T 1.651042 1.6259e-05
8:72615533 G A 0.024047 1.8461e-05
8:72616476 A G 0.108053 1.0462e-05
8:72618615 A G 0.021045 2.7539e-05
8:72623561 A G 1.015068 3.9906e-05
8:72636642 G A 0.310179 2.0027e-05
8:72642067 T C 0.035042 -1.2255e-05
8:72644642 A C 0.600643 7.4915e-07
8:72659882 T C 0.153737 -4.7528e-06
8:72666380 A T 0.413466 1.3379e-05
8:72668183 T G 0.148215 7.3000e-06
8:72668751 G A 0.050872 2.3276e-06
8:72670417 T C 1.682412 1.9291e-05
8:72672131 T C 0.055074 1.4277e-05
8:72677194 G A 0.435837 4.2900e-07
8:72684401 T C 0.581682 -3.6849e-06
8:72687043 A G 0.677173 -1.2577e-06
8:72687743 A G 0.105191 -2.2199e-05
8:72691106 A G 1.882665 -3.0841e-06
8:72692939 T C 0.065552 6.8614e-06
8:72695849 G T 0.580231 -1.0733e-05
8:72696561 A G 0.780263 4.9247e-06
8:72700611 G A 1.150724 -2.1795e-05
8:72700986 T C 0.215586 3.5794e-05
8:72702271 T C 0.541228 -1.8932e-05
8:72702558 A C 0.025274 2.2193e-05
8:72703142 A G 0.078651 1.2578e-05
8:72705161 G C 0.114979 -2.4861e-05
8:72707005 C T 0.436507 -1.8973e-05
8:72715379 T C 0.117926 1.4580e-05
8:72716021 C T 0.122387 1.3952e-05
8:72716832 C T 0.023547 6.3567e-06
8:72717901 C T 0.176427 -5.1677e-06
8:72719526 A G 0.796555 -4.0983e-06
8:72723278 C T 0.210174 1.6513e-05
8:72727958 T G 0.091700 -6.6187e-06
8:72742993 C T 0.657621 -4.0608e-06
8:72743931 C A 1.676677 2.4008e-06
8:72746183 A G 0.033726 -1.7962e-05
8:72746562 A G 0.168250 -2.3509e-05
8:72748608 T C 0.575845 1.5188e-05
8:72751469 C G 0.205240 -2.3409e-05
8:72751905 T G 1.302554 -2.0144e-05
8:72752882 T C 0.291290 -1.7624e-05
8:72757776 T G 0.924901 -1.2479e-05
8:72761190 T C 0.541932 2.5721e-06
8:72764788 C T 0.307409 -2.6528e-05
8:72765107 T C 0.304825 2.6912e-05
8:72784009 T C 0.061312 7.7354e-06
8:72800030 T C 0.083010 -6.0963e-05
8:72807106 G T 0.057627 7.5070e-07
8:72808553 T G 0.083829 -5.1599e-06
8:72809298 G A 0.227183 3.3580e-07
8:72823064 A G 1.203221 -1.6536e-05
8:72855904 C T 0.689742 -1.4856e-05
8:72860455 C A 0.345181 -5.8111e-06
8:72860570 A G 0.024917 1.6525e-05
8:72860820 C T 0.237777 -5.4983e-06
8:72865561 A G 0.195442 3.8467e-06
8:72874041 C G 0.289556 3.5683e-07
8:72878521 G A 0.058994 -4.6047e-05
8:72882229 T C 0.094389 1.6294e-05
8:72887388 C T 0.749725 3.5700e-05
8:72891132 C T 0.282274 -5.9074e-06
8:72891651 G A 0.142721 1.8737e-05
8:72891748 A G 0.461302 -2.4226e-05
8:72897396 G C 0.095661 1.5357e-05
8:72904248 G C 1.484165 -4.6581e-05
8:72904930 C T 0.431930 1.1426e-06
8:72907430 G A 0.043222 5.7567e-06
8:72907514 T C 0.048237 5.1152e-07
8:72907723 T C 0.046217 1.7517e-05
8:72911461 A C 0.036888 1.3261e-05
8:72912611 T C 0.026379 -5.9059e-06
8:72919847 T G 1.056332 1.3612e-06
8:72920433 A G 0.023435 4.8119e-06
8:72928677 C T 0.091408 -1.6688e-06
8:72932818 A G 0.067629 -6.9778e-06
8:72933979 A G 0.058402 -5.3586e-06
8:72934389 C T 0.052670 7.9676e-06
8:72936673 A G 0.938065 -2.1664e-05
8:72944617 A G 0.085859 1.7885e-05
8:72945738 A G 0.504163 -1.5181e-05
8:72960279 T G 0.103718 5.7859e-07
8:72961110 T G 0.103120 -6.0983e-06
8:72963743 A C 0.033587 3.7923e-05
8:72970177 T C 0.033998 -1.7456e-05
8:72972174 C A 0.034046 6.3088e-06
8:72973909 T C 0.023663 7.5572e-06
8:72975801 G T 1.188490 -1.2464e-06
8:72977703 T C 0.218670 -4.3067e-05
8:72981769 T C 0.166799 2.1865e-05
8:72983510 C T 0.022718 1.5135e-05
8:72987638 A G 0.303302 3.5609e-06
8:72988838 C A 1.235203 -1.3947e-06
8:72988874 G C 1.704263 9.2066e-06
8:72993026 C G 0.049267 2.3750e-05
8:73001238 G T 0.511609 2.2638e-05
8:73002151 A G 0.326006 7.2135e-06
8:73005811 G A 0.204714 -1.9859e-05
8:73009266 G A 0.030020 -4.3344e-06
8:73021763 T C 0.117423 8.4481e-06
8:73023965 C T 0.174010 -8.7261e-06
8:73032139 C T 0.490931 7.2992e-06
8:73034235 A G 0.108743 1.7212e-06
8:73035202 T C 0.378900 1.0269e-05
8:73049287 C T 0.220159 -7.0220e-06
8:73050307 T C 0.050059 1.5465e-05
8:73056522 T C 0.036297 -1.8987e-05
8:73058845 T C 0.238991 -5.6556e-06
8:73058900 T C 0.339115 -8.1151e-06
8:73086789 G A 0.039968 4.6846e-06
8:73088056 A C 0.062934 3.4033e-05
8:73089359 C T 0.062601 1.8425e-06
8:73089721 T C 1.608874 1.5734e-05
8:73106462 C T 0.098024 -1.4485e-05
8:73106916 G A 0.891274 3.2829e-05
8:73110777 C A 0.354020 -9.5474e-06
8:73123327 A G 1.813149 1.7500e-05
8:73133574 G A 0.033777 9.5389e-06
8:73136907 C T 0.194184 -9.7408e-06
8:73143201 T C 0.122557 1.1432e-05
8:73153000 A G 0.042185 1.3538e-05
8:73155431 G T 0.169716 8.7135e-06
8:73161002 C G 0.254103 -1.0419e-05
8:73168860 T C 0.570361 7.0568e-05
8:73169918 G A 0.503334 1.0626e-05
8:73172443 A G 0.750337 4.3782e-06
8:73175911 G A 0.189510 1.2765e-06
8:73178681 G A 1.765416 3.0240e-05
8:73185770 G C 0.039996 -2.7416e-07
8:73185998 G A 0.563905 4.1291e-06
8:73198756 G A 0.236199 1.2264e-05
8:73202925 G A 0.099768 -7.2321e-06
8:73213843 A G 0.944943 1.2897e-05
8:73215921 G A 0.612893 1.8062e-05
8:73226907 T G 0.109165 -1.4434e-05
8:73229753 A G 0.577416 1.2730e-05
8:73232010 T C 0.488996 3.0229e-05
8:73239547 A G 0.359392 -1.7653e-05
8:73239680 G A 0.259573 1.1090e-06
8:73240922 G A 0.286908 5.8641e-07
8:73241605 T C 0.227652 2.3185e-05
8:73241995 G C 0.660198 1.1280e-06
8:73242673 C T 1.388681 -1.8035e-05
8:73242883 A G 0.606896 5.1147e-06
8:73243354 C T 0.843299 -1.5759e-05
8:73243541 C T 0.609000 1.3913e-05
8:73244357 G T 1.586225 1.4773e-05
8:73247006 A G 1.881095 -2.0853e-05
8:73248271 T C 0.317860 -4.8729e-06
8:73249566 G T 0.119545 -2.3978e-05
8:73253929 A G 0.034369 1.8066e-05
8:73254491 C T 0.038503 8.6407e-06
8:73257005 A G 0.046418 -1.5975e-05
8:73258793 C T 0.234091 1.4502e-05
8:73266227 C T 0.880401 1.9177e-05
8:73267395 T C 0.084394 6.5255e-06
8:73268693 G A 0.315840 4.0010e-06
8:73269942 G T 0.052721 1.5547e-05
8:73270205 C A 0.092397 1.0553e-05
8:73270447 G T 0.398197 1.1600e-05
8:73279166 C T 0.085155 1.1003e-05
8:73279337 G A 0.692748 1.7237e-05
8:73283032 C T 0.061173 1.0792e-05
8:73285011 C A 0.113602 1.8806e-05
8:73286537 A G 0.244005 -2.6501e-06
8:73306055 G A 0.108920 -1.7916e-05
8:73323751 A G 0.175852 -1.8444e-05
8:73323908 A C 0.059075 -2.1682e-06
8:73324937 C A 0.031761 3.5134e-06
8:73325880 A G 0.579078 1.1000e-05
8:73328799 T C 0.136302 7.1717e-05
8:73332559 G A 0.026131 -3.4497e-06
8:73332695 G A 0.024268 2.6219e-06
8:73332772 C T 1.801416 -5.5480e-06
8:73338750 C T 0.931810 -3.7126e-05
8:73344214 G A 0.119089 6.3229e-05
8:73348622 G A 0.032387 -4.8132e-07
8:73352582 T G 0.279924 -3.8433e-05
8:73355255 C T 0.087141 -7.7329e-06
8:73361740 G A 0.115074 -1.2361e-05
8:73363370 G A 0.175795 7.9375e-05
8:73363989 G T 1.079906 -2.5706e-05
8:73372875 A G 1.895938 -1.0050e-05
8:73375867 C T 0.051222 -2.1916e-05
8:73379638 C T 0.191226 5.1967e-06
8:73404276 A G 0.050266 -1.8895e-05
8:73407247 C G 0.267678 2.5336e-05
8:73413753 G A 1.261810 -1.1829e-05
8:73418696 T C 0.047737 2.4998e-05
8:73419163 A G 0.027746 -1.5285e-05
8:73425180 T C 0.045442 -1.5349e-06
8:73426371 T G 1.149375 -1.1397e-06
8:73426671 A G 0.085822 2.0068e-05
8:73430151 C T 0.022595 1.7922e-05
8:73439182 A G 0.054081 -1.0256e-05
8:73441397 A G 0.157918 2.3431e-05
8:73446197 T C 0.037072 2.8368e-06
8:73447520 C T 0.053938 -1.1618e-05
8:73455969 A G 0.126324 -4.4771e-05
8:73456150 T C 0.063876 -2.4576e-05
8:73469700 G A 0.041631 -2.2687e-05
8:73475714 C T 0.207522 -3.8393e-06
8:73479185 T C 1.384863 1.6219e-05
8:73483446 T C 0.113656 -1.7460e-05
8:73484579 G A 0.026298 -1.7426e-05
8:73488971 T C 1.698766 1.0959e-05
8:73492511 A G 0.036647 3.2416e-06
8:73494225 A C 0.043810 -8.3378e-06
8:73495802 A C 0.031557 -3.1900e-05
8:73496306 A G 0.039482 -2.4094e-05
8:73499174 T C 0.032292 1.4761e-05
8:73502103 G A 0.144322 -2.6520e-06
8:73505366 C T 0.045952 -3.8830e-06
8:73519062 G A 0.348805 4.8235e-06
8:73531693 C T 0.407105 1.3633e-05
8:73548266 T C 0.080834 -2.3572e-05
8:73549542 A G 0.138907 -1.5147e-05
8:73552063 C A 0.241654 1.6041e-05
8:73552672 A G 0.075605 1.2150e-05
8:73565735 G A 0.056175 1.1503e-06
8:73571577 T C 0.031102 -9.0819e-06
8:73575124 G A 0.034746 6.1502e-07
8:73580116 A G 0.203799 -3.8027e-06
8:73581346 A G 0.036232 -6.3867e-07
8:73583629 A G 0.053112 -2.9226e-05
8:73592332 G C 0.059109 -5.4775e-06
8:73601447 T G 0.052333 4.7959e-05
8:73604023 G A 0.718678 3.0049e-06
8:73616954 G A 0.041223 1.0202e-05
8:73623855 C T 0.066113 9.6197e-06
8:73633028 T C 0.243162 -1.4091e-05
8:73635534 T G 0.100659 -7.2891e-06
8:73635687 A G 1.397194 -3.1479e-05
8:73645962 G A 0.189764 3.3144e-06
8:73646860 T C 0.075823 1.6425e-06
8:73660251 T C 0.667854 -3.1130e-05
8:73667327 G A 0.042015 -2.6138e-06
8:73672917 C T 1.212288 -1.8468e-05
8:73684132 A G 0.165310 6.8049e-06
8:73685545 T C 0.679285 -2.3766e-05
8:73690586 T C 0.030850 2.2972e-05
8:73697655 G T 0.100482 -1.2905e-05
8:73698820 A C 0.303346 -7.8077e-06
8:73702960 T C 0.057355 1.7122e-05
8:73704922 A G 0.035827 -1.9436e-06
8:73709303 A G 0.389582 7.3105e-06
8:73718066 A G 0.116546 -6.7958e-06
8:73733681 C T 0.127089 1.7014e-06
8:73741547 A G 1.436986 -2.8241e-05
8:73742854 A G 0.566696 -3.5949e-05
8:73743302 T C 0.036504 -3.5912e-07
8:73743332 G T 1.148725 -2.3524e-05
8:73744827 T G 0.047285 -8.1384e-06
8:73746776 G A 0.032105 -3.3095e-05
8:73760155 T G 0.065297 9.9968e-06
8:73762073 T C 1.871198 -3.7613e-06
8:73764893 T C 0.162444 -5.5018e-06
8:73778642 A G 0.852876 2.4948e-05
8:73794201 A G 0.062737 -5.3856e-06
8:73795324 C A 1.834616 -2.1217e-06
8:73803229 G A 0.177566 6.9974e-06
8:73803873 C T 0.068693 -1.1670e-05
8:73804939 C T 0.087307 -5.7908e-06
8:73810796 A G 0.169274 -7.7139e-06
8:73813453 G A 0.477549 2.2365e-05
8:73813867 A G 0.029619 -1.8252e-05
8:73816178 T C 0.082588 -1.7188e-05
8:73817199 A G 0.683711 -2.3373e-05
8:73817357 A G 0.405306 1.5897e-05
8:73818124 A G 1.357614 -4.0325e-06
8:73821809 C A 1.751106 1.7280e-06
8:73822718 T A 0.178776 3.3555e-05
8:73823530 A C 0.024166 1.3510e-05
8:73825039 C T 0.048580 -1.3991e-06
8:73831874 C T 1.151435 4.3961e-06
8:73834827 T C 0.022214 1.3220e-05
8:73835713 C T 0.854413 8.9011e-07
8:73836014 T C 0.182319 5.1579e-05
8:73837056 G A 0.226823 -2.7711e-05
8:73845937 G T 0.941615 -8.1753e-06
8:73850203 A G 0.867954 -2.0131e-06
8:73853463 T C 0.043504 1.3601e-07
8:73857454 C A 0.068391 -1.0058e-05
8:73860008 A G 0.313032 -9.2195e-05
8:73865846 A G 0.047213 6.5842e-06
8:73866298 C A 0.030530 8.4121e-06
8:73872687 C T 0.049019 -6.2089e-07
8:73873322 G A 0.694533 3.1543e-05
8:73878425 C A 0.043222 -1.9553e-05
8:73878711 A G 0.061255 -4.5511e-06
8:73884679 T C 0.043293 5.5255e-06
8:73889320 A C 1.055529 6.4026e-05
8:73890932 A G 0.311495 2.1832e-05
8:73895529 A G 0.057603 1.2745e-05
8:73901272 C T 0.736728 3.0619e-05
8:73909478 G T 0.057715 5.6782e-06
8:73923302 T G 0.898002 5.8066e-05
8:73925412 A G 1.381181 2.4580e-06
8:73940162 G A 0.095593 -1.8415e-05
8:73941405 A C 0.026804 -7.1825e-06
8:73962640 C A 0.078726 4.9386e-06
8:73975824 C T 0.057440 -4.5481e-05
8:73981501 C T 0.090578 4.5272e-05
8:73982161 G A 1.388273 2.2958e-06
8:73985608 G A 0.116277 4.3661e-05
8:73986292 C A 0.694067 1.4265e-05
8:73986823 A G 0.306552 -7.0293e-06
8:73988058 C T 0.700404 3.0751e-06
8:73995603 A G 1.232942 -6.7440e-06
8:73996678 T C 0.699486 -9.5023e-06
8:73998770 G A 0.027794 2.5996e-06
8:74003070 G C 0.223042 -4.2767e-06
8:74005131 G A 0.528598 -5.9151e-06
8:74022325 T C 0.401318 -5.7312e-05
8:74023990 G A 0.245212 -3.8466e-05
8:74028523 C A 0.618955 9.9371e-06
8:74034680 A G 0.827918 -9.8841e-06
8:74038028 A G 0.042647 -4.4296e-06
8:74048311 T G 0.053622 -1.3891e-05
8:74049175 C T 0.993030 -2.3291e-05
8:74049176 A G 0.033730 1.5598e-06
8:74055254 T C 0.677377 2.7895e-05
8:74059587 A G 0.024509 -2.0996e-05
8:74067645 G T 0.276460 2.4315e-05
8:74071023 G A 1.272149 -1.9220e-05
8:74073416 G A 0.971948 1.4911e-05
8:74080927 A G 0.277517 -6.3939e-05
8:74091139 T C 0.608738 -1.8763e-05
8:74103089 A C 1.957070 1.5018e-06
8:74103851 C T 1.875033 1.6131e-05
8:74109307 C T 0.085002 9.9536e-06
8:74109372 T C 0.409311 9.2514e-06
8:74116232 G A 1.192297 -7.4872e-06
8:74116403 T G 1.393094 -1.9582e-05
8:74122211 G A 0.262952 1.7237e-06
8:74134388 G C 1.291436 -5.1415e-05
8:74143591 A G 0.278469 -3.2015e-06
8:74145897 T C 0.106771 3.1576e-05
8:74146001 G C 0.690647 2.0220e-05
8:74146444 C T 0.133552 2.4990e-05
8:74146766 G A 1.375164 -2.5559e-05
8:74165563 A G 0.146509 -1.0020e-05
8:74169337 C T 0.392914 -1.3824e-05
8:74169726 C G 0.131077 2.2837e-06
8:74177048 C T 0.105146 6.9509e-06
8:74177486 G A 0.052225 -2.2372e-05
8:74178840 C A 0.088514 1.5885e-05
8:74180379 A C 1.384503 -2.7208e-06
8:74187918 G T 0.046986 -1.6262e-05
8:74195243 C T 1.133144 -2.8234e-05
8:74197241 C T 0.115359 8.4646e-06
8:74198718 C T 0.160533 8.1494e-06
8:74199045 C G 0.029330 -2.4252e-05
8:74203722 A G 0.431329 -3.6270e-05
8:74204808 G T 1.553104 -1.2465e-05
8:74205109 C T 0.041318 -2.1515e-05
8:74205731 C T 0.076394 1.9472e-05
8:74221333 C T 0.025322 -2.1942e-05
8:74230533 A G 0.171150 3.1142e-06
8:74239888 G A 0.033471 4.6614e-05
8:74243984 C T 0.047040 1.7257e-05
8:74247350 T C 0.396868 1.6797e-05
8:74248509 G T 0.055689 6.0853e-06
8:74256428 T C 0.250761 -6.5804e-06
8:74259496 T C 0.099489 -4.3226e-06
8:74265644 C T 0.036154 -1.4980e-05
8:74265785 A G 0.124835 -3.1046e-07
8:74265831 A G 0.189404 -2.2465e-06
8:74267083 A G 0.275596 -2.2987e-05
8:74267120 A G 1.841272 -2.0541e-06
8:74267343 T G 0.025318 -3.2258e-05
8:74269618 T C 0.028844 -3.1713e-06
8:74274191 T C 0.650655 2.8667e-05
8:74275170 T C 0.497448 -2.0858e-05
8:74276488 T C 0.159533 -1.1173e-05
8:74278196 T C 0.034828 8.5815e-06
8:74279478 T C 1.675021 -2.5929e-05
8:74281152 C T 0.347074 -1.2953e-05
8:74287993 G A 0.136445 -1.4151e-05
8:74296440 T C 0.497136 6.0799e-05
8:74298656 C T 0.978180 1.9383e-05
8:74300301 T C 0.042838 -5.3641e-07
8:74304063 T C 0.126422 1.3106e-05
8:74308345 C A 0.059585 1.0319e-06
8:74313389 A G 0.037167 -1.3670e-05
8:74321748 T C 0.042059 4.4892e-06
8:74322468 A G 0.482809 1.7820e-06
8:74326210 A G 1.731360 9.5721e-06
8:74326270 G A 0.570072 -1.3619e-05
8:74332796 T C 0.029303 -1.5539e-05
8:74334889 G T 0.030078 4.0187e-06
8:74334931 C A 0.029551 -1.6752e-05
8:74335229 T C 0.840079 -6.4539e-05
8:74342525 C A 0.075717 -2.0168e-05
8:74345363 A C 0.837961 -3.9750e-06
8:74360529 C A 0.071260 -1.9216e-05
8:74371466 T C 0.964013 -7.0211e-06
8:74376895 G A 0.027151 -7.6385e-06
8:74381880 C T 0.033971 1.7547e-05
8:74381974 C T 0.102882 7.0289e-06
8:74384931 C T 0.447546 1.1716e-05
8:74387674 A G 0.022051 -1.1622e-06
8:74406223 T C 1.013140 -9.3588e-06
8:74408490 T C 0.049151 3.9034e-05
8:74409879 C T 1.419885 8.2936e-06
8:74423292 A G 0.032026 1.1513e-05
8:74426588 C A 1.123135 4.7514e-06
8:74430217 C T 0.050389 2.6796e-05
8:74447914 T C 0.092363 -3.1405e-05
8:74448916 G A 1.811034 1.8667e-05
8:74450320 G T 0.930103 -6.8339e-06
8:74452891 T G 0.150718 4.3000e-05
8:74453128 T C 0.030177 -1.0576e-05
8:74454354 T G 1.596818 -1.2571e-05
8:74462524 C A 0.068020 5.7308e-05
8:74467033 G T 0.109926 2.5192e-06
8:74472006 T A 1.662112 -1.9964e-05
8:74480705 T C 0.310118 3.7347e-06
8:74481047 C A 0.154168 4.0759e-05
8:74487451 C T 0.399401 -1.6140e-06
8:74488722 A G 0.052194 -1.5860e-05
8:74493203 T C 0.056080 -3.9201e-06
8:74493551 A G 0.402454 4.4244e-05
8:74498341 A G 0.057637 8.7941e-08
8:74500670 A G 0.099863 -1.6898e-05
8:74501193 C A 0.135282 2.5556e-05
8:74523110 G A 1.909619 8.3757e-06
8:74526738 T C 0.071981 -1.1064e-05
8:74527996 T C 1.824467 8.1618e-06
8:74529075 C T 0.275994 1.9726e-05
8:74546393 A G 0.121615 3.5781e-05
8:74546481 A G 0.096174 1.5689e-05
8:74560545 A G 0.049770 -7.1029e-06
8:74561534 T C 0.034464 -9.6103e-06
8:74601700 T C 0.410886 4.5410e-05
8:74603515 C T 1.963642 1.1014e-05
8:74623449 A G 0.045578 -1.5945e-06
8:74624013 T C 0.047696 -8.0532e-06
8:74633967 C T 0.118470 6.8941e-06
8:74645139 T C 0.278231 -3.0002e-05
8:74645802 T C 0.031132 -1.3473e-05
8:74650640 A G 0.063036 -2.0063e-06
8:74655246 G T 0.058215 1.9183e-05
8:74669409 C T 1.618241 -2.1606e-05
8:74684602 T C 1.544101 -5.4758e-05
8:74693749 C A 1.070370 -7.4961e-05
8:74706551 C T 0.059313 5.2663e-05
8:74708851 T C 1.553250 -4.1211e-05
8:74712506 C T 0.034991 2.1375e-05
8:74716690 C T 0.129965 7.4684e-06
8:74719496 C T 0.058028 -4.8256e-05
8:74726697 C A 0.128017 1.6142e-05
8:74736043 C T 0.033090 -1.1216e-05
8:74737651 T G 0.040488 1.7492e-06
8:74754270 G A 1.794331 -1.2672e-05
8:74754416 G A 0.178756 4.0009e-06
8:74763675 A G 0.055312 1.7340e-06
8:74766701 C T 0.033927 -1.3691e-05
8:74772139 G C 0.056311 -1.1741e-05
8:74802859 T C 0.231732 3.0884e-05
8:74810408 A G 0.063801 7.0306e-06
8:74810467 G A 0.330327 4.1676e-06
8:74818529 A G 0.938742 5.8172e-05
8:74824386 C A 0.456770 3.8780e-05
8:74839255 A C 0.484131 9.7846e-06
8:74847510 G A 0.448284 -6.2616e-06
8:74847760 C T 0.730941 -6.0900e-05
8:74850024 T C 0.277347 4.4763e-05
8:74873606 T C 0.068500 -3.8555e-05
8:74877351 C T 0.228346 1.0752e-05
8:74881674 A G 0.608592 -4.2112e-05
8:74884999 C T 0.075122 -3.6099e-05
8:74893419 G C 0.035504 7.2291e-06
8:74893653 A G 0.028338 1.3838e-05
8:74893850 G C 0.275726 3.2362e-06
8:74896076 G A 0.238419 1.8607e-06
8:74907017 T C 0.088222 2.1441e-05
8:74907790 G A 0.919584 -3.3357e-05
8:74917084 G A 1.914471 -1.2448e-05
8:74917384 T G 0.089715 -8.7620e-06
8:74919713 C T 0.330184 -6.1812e-06
8:74920338 G A 0.317880 -4.3592e-06
8:74926282 T C 0.031190 -1.8978e-05
8:74928092 T C 0.332870 3.9322e-06
8:74934726 A C 0.067986 -2.1946e-05
8:74941275 T C 0.038037 8.4566e-07
8:74954880 C T 0.378744 2.0496e-05
8:74957826 A T 0.114802 -1.1120e-05
8:74970059 G A 0.072236 3.3759e-06
8:74973009 G T 0.387015 2.0201e-05
8:74973218 T G 0.077652 2.6168e-05
8:74975042 C T 0.094556 -7.2837e-06
8:74978254 A G 0.082466 9.8669e-06
8:74979027 A G 0.322483 2.0793e-05
8:74980978 G A 0.115325 1.1969e-05
8:74983233 T C 0.067741 1.0597e-05
8:74983407 G A 0.047615 -9.2902e-06
8:74994560 T C 0.034236 -3.6208e-06
8:74997242 A G 0.029572 8.2050e-06
8:74998868 A G 0.099251 3.9873e-05
8:75002315 A G 1.875682 1.1538e-05
8:75002548 G A 0.114778 -6.5823e-06
8:75003683 A G 0.036803 -4.6372e-06
8:75004222 A C 0.899270 4.4081e-05
8:75004325 C T 0.125025 -6.6061e-06
8:75006796 G A 0.041627 8.8453e-06
8:75006830 C T 0.648217 -1.6167e-05
8:75007624 A G 0.038326 -2.3666e-05
8:75007983 A G 0.028239 -2.4564e-07
8:75008130 T C 0.062989 -6.5158e-06
8:75008270 T C 1.560672 -4.3860e-05
8:75010519 C G 0.720246 -1.0101e-05
8:75011681 T C 0.051232 -1.2536e-05
8:75012949 G T 0.073300 -2.0907e-05
8:75014598 C T 0.048944 2.0561e-05
8:75016510 C T 1.177522 6.3370e-07
8:75018385 G A 0.178834 1.7605e-05
8:75024816 A G 0.810711 7.0890e-06
8:75027446 T C 0.201994 -7.7370e-06
8:75029359 T C 0.444109 1.7182e-05
8:75032166 C T 0.032196 -1.3053e-05
8:75033766 T C 0.261185 -2.8269e-05
8:75033848 C T 0.706102 -4.4371e-06
8:75037451 G A 0.024781 -1.2773e-05
8:75042056 T G 0.056260 -1.9167e-05
8:75043004 C T 0.056175 -6.2393e-06
8:75043396 C T 0.370924 3.4130e-06
8:75044382 G T 0.354819 2.3430e-06
8:75051312 G T 0.070784 2.5804e-05
8:75052515 T C 0.487868 -3.6759e-05
8:75053578 T G 0.034597 8.1086e-07
8:75057308 T C 0.045054 -1.0805e-05
8:75061350 G A 0.142534 -3.0147e-07
8:75075354 G A 1.015041 1.5544e-05
8:75077959 C T 0.069084 7.0743e-06
8:75079020 A G 1.662153 1.0940e-05
8:75079571 A G 0.033070 -4.2894e-06
8:75082347 T C 0.030435 2.6927e-07
8:75083913 A G 0.083194 6.3309e-06
8:75090201 C A 0.388464 2.2778e-05
8:75096872 G A 0.055709 1.3425e-05
8:75097080 G A 0.764073 -8.3412e-06
8:75099011 T C 1.740315 6.6269e-06
8:75106142 G T 0.543363 1.5471e-05
8:75119710 T C 1.642543 -1.3302e-05
8:75122763 A G 0.028813 -1.7869e-06
8:75131473 T C 0.339544 -2.5457e-06
8:75139009 T G 0.067823 -1.0284e-05
8:75139349 T C 0.071689 -5.1485e-07
8:75144736 A C 0.065164 -8.4122e-07
8:75146616 T C 0.093825 -3.7630e-06
8:75156799 G C 0.031581 -3.0188e-05
8:75180979 C T 0.049998 2.5779e-05
8:75181108 C A 0.652654 -1.3448e-05
8:75184592 C T 0.809403 -8.7650e-06
8:75200457 T C 0.582362 -2.1225e-05
8:75207453 C T 0.081242 -4.5188e-07
8:75208322 C A 0.068489 7.6067e-06
8:75209967 T C 0.129438 6.3765e-07
8:75211424 A G 0.581227 -1.7588e-05
8:75218464 T C 1.933734 -5.8674e-07
8:75232119 T G 0.173364 -1.9905e-05
8:75237654 G A 0.626601 -9.0779e-06
8:75237969 T C 0.097857 1.4404e-06
8:75241615 A G 0.058511 1.7871e-05
8:75242422 G A 1.113547 -1.6666e-05
8:75249796 C T 0.078278 -3.7857e-05
8:75250539 C G 0.441889 8.6310e-06
8:75250755 C G 0.098411 3.5244e-05
8:75252734 T C 0.265431 -1.2616e-05
8:75265976 G A 0.065702 -7.3315e-06
8:75275927 T C 0.069404 -1.3620e-05
8:75289056 C T 1.636076 -5.6333e-06
8:75292600 A C 1.329504 3.3905e-06
8:75297342 A G 0.958206 2.8782e-06
8:75330424 C T 0.043661 2.1354e-05
8:75330908 C G 0.034467 1.3668e-05
8:75337522 G T 1.253501 -3.3384e-06
8:75340602 T C 0.065579 -1.1880e-05
8:75346681 A G 0.046683 1.1746e-05
8:75348497 G A 0.104973 -3.1746e-06
8:75354799 G A 0.074147 1.3362e-05
8:75359921 C A 0.038139 9.8452e-06
8:75369545 G T 0.781096 -1.7947e-05
8:75378907 A G 0.137241 2.5806e-06
8:75383868 A G 1.908028 -1.2576e-05
8:75387351 A G 0.030204 3.0927e-06
8:75392518 A G 0.068095 -1.7166e-05
8:75395081 G C 0.047132 5.7283e-06
8:75397835 C T 1.508709 -4.5452e-06
8:75405303 C G 0.040781 1.3106e-05
8:75405735 G A 0.033233 5.2859e-06
8:75406843 C T 0.111677 -2.0105e-06
8:75408063 G A 0.898954 -8.6218e-06
8:75423549 T C 0.947857 -3.1618e-05
8:75426487 A G 0.833864 -3.1772e-05
8:75430378 A G 0.091574 -9.2880e-06
8:75444254 T C 1.551036 -4.1806e-05
8:75448057 G A 1.419100 1.4330e-05
8:75461054 C T 0.082925 8.8844e-06
8:75467352 G C 0.071250 -5.1914e-06
8:75467798 T C 0.102042 -1.9275e-05
8:75469490 C T 0.042450 -2.3332e-05
8:75469603 A C 0.587143 -3.0481e-05
8:75471039 A G 0.084190 5.4556e-06
8:75471493 G A 0.386057 3.0818e-05
8:75479624 T C 1.168029 -4.7538e-06
8:75491200 T G 0.066140 3.7695e-06
8:75494833 A G 0.042022 -2.5346e-05
8:75496849 G A 1.402505 2.2932e-06
8:75499738 A G 0.036898 -1.6075e-05
8:75513919 T C 0.024278 1.1074e-05
8:75517453 C T 0.052728 2.1918e-05
8:75519173 C T 0.045146 -2.7580e-05
8:75535579 A G 0.102182 -1.4386e-05
8:75535719 T C 0.049855 8.9454e-06
8:75551000 G A 0.042464 -2.7313e-06
8:75551404 C G 0.065875 4.3283e-06
8:75553100 T C 0.960494 -1.6571e-06
8:75555185 A G 0.038095 -7.2956e-06
8:75561405 T C 0.099475 -1.1889e-05
8:75566500 C A 0.095817 -1.2656e-05
8:75573331 C T 0.151962 1.7355e-05
8:75579230 T C 0.024958 -9.1341e-06
8:75596135 C T 0.060051 4.3167e-06
8:75603840 T G 0.036742 -2.0747e-05
8:75620400 G A 0.055743 -1.1529e-05
8:75634952 C T 1.119834 -9.1442e-06
8:75635436 T G 0.567998 -2.2488e-05
8:75635478 C A 0.024951 -9.3209e-06
8:75640133 A G 0.038884 -1.3677e-05
8:75641110 A G 0.088134 1.2056e-05
8:75646948 T C 0.085329 -7.5329e-06
8:75647785 G A 0.059759 -1.7932e-06
8:75674759 G T 0.065753 -6.0351e-06
8:75689058 G C 0.085376 -8.9657e-06
8:75691137 C T 1.290443 -8.2842e-06
8:75700235 C T 0.234088 -9.4092e-06
8:75703423 A C 0.030452 -3.0301e-06
8:75721091 C T 0.053901 -4.5132e-06
8:75723215 C T 0.271520 -2.1758e-05
8:75725647 C A 1.826065 -3.5274e-05
8:75728126 A C 0.054448 -9.7518e-06
8:75730866 A G 0.039751 -7.4521e-06
8:75735030 T C 0.146536 -5.3096e-06
8:75744249 C T 0.401288 -1.7539e-05
8:75753309 A G 0.029925 -4.8842e-06
8:75767183 G C 0.111501 3.3118e-05
8:75774597 A G 0.547314 2.0450e-05
8:75786535 C T 0.603632 1.9960e-05
8:75788627 C T 0.056274 -3.5275e-06
8:75789563 C T 0.515862 1.0477e-07
8:75790254 T G 0.051089 1.0644e-05
8:75792723 T C 0.188500 -1.3445e-05
8:75793077 G T 1.378125 -1.3269e-06
8:75803419 T C 0.681804 -1.7796e-05
8:75805611 C A 0.031795 5.9842e-06
8:75806662 C A 0.048203 1.9632e-05
8:75811738 T G 0.047190 -1.3156e-05
8:75821686 A C 0.144431 2.2978e-05
8:75827607 C T 0.055811 -3.2803e-05
8:75830999 G A 0.104745 3.7191e-05
8:75831081 G A 0.039472 -1.7382e-05
8:75833785 A G 0.049070 3.2103e-06
8:75833964 T C 0.308945 -7.8074e-06
8:75837595 A G 0.287741 3.5186e-05
8:75838269 A G 0.162304 2.6284e-05
8:75848445 T C 0.275110 -1.2133e-05
8:75864222 C T 0.432699 1.0923e-05
8:75869133 T C 0.149511 4.2247e-05
8:75880893 G A 0.567689 2.8765e-06
8:75883362 C T 0.108560 -3.2396e-06
8:75902507 T C 0.068051 1.1720e-06
8:75902978 T C 0.142235 1.9072e-05
8:75906892 C G 1.785257 -4.6359e-06
8:75914613 C A 0.140100 -1.0118e-05
8:75924099 G A 0.200100 1.8887e-05
8:75928928 T G 0.031635 -4.5092e-06
8:75934347 T C 0.129472 1.7798e-05
8:75944111 A G 0.049535 8.9235e-06
8:75964699 T C 0.600585 2.9520e-05
8:75967947 A C 0.069098 -3.3784e-05
8:75974032 A G 0.053302 4.2468e-06
8:75983989 T C 0.564377 3.3390e-05
8:75984881 A G 1.204904 -4.0168e-06
8:75986920 T C 0.024917 -2.4994e-06
8:75989012 C T 0.089344 -9.6557e-06
8:75993150 A G 0.127099 -1.3749e-05
8:76005097 T C 0.755784 -4.3903e-06
8:76008507 A G 0.058980 -2.0651e-05
8:76021443 A C 0.190744 5.5081e-06
8:76023208 T G 1.053615 -1.6479e-05
8:76023476 G A 0.029521 2.5755e-06
8:76024578 C G 0.106353 1.1090e-05
8:76028740 T C 0.374582 -4.4800e-06
8:76037778 C T 0.214162 -8.6987e-06
8:76039322 C T 0.421439 -1.0284e-05
8:76040666 G A 0.206254 -4.1695e-06
8:76044437 G A 0.375633 -2.2814e-06
8:76050391 C T 0.057127 -3.0403e-06
8:76058231 G T 0.100030 6.4958e-07
8:76066684 G T 0.815427 -8.2436e-06
8:76082094 G A 0.381701 2.3416e-06
8:76099109 A G 0.044799 4.8149e-06
8:76119781 C T 1.367555 3.0711e-06
8:76121267 T C 0.059256 4.5504e-06
8:76124864 A G 0.167713 1.4473e-07
8:76133044 C T 0.041060 1.8824e-06
8:76133335 C T 0.100798 4.5689e-06
8:76135625 C T 1.198805 3.9905e-06
8:76147954 C T 0.182003 9.7861e-07
8:76149576 T C 0.179589 -6.5190e-08
8:76179452 C T 0.059092 7.9416e-06
8:76199970 A G 1.106564 -1.2904e-05
8:76200013 C T 0.033410 -1.3675e-05
8:76200986 G T 0.024798 6.5064e-06
8:76202302 C G 0.085142 -5.7527e-06
8:76208023 T C 0.040094 4.1920e-06
8:76213149 G T 0.963309 -1.2533e-05
8:76215097 T C 1.305457 -1.9869e-05
8:76222797 T G 0.079797 1.4526e-05
8:76225516 C T 0.417774 6.1340e-06
8:76225888 C G 0.061686 1.4455e-05
8:76226427 C G 0.075602 -3.0579e-05
8:76228295 G C 0.104089 -7.9922e-06
8:76229006 A G 0.047883 8.3947e-06
8:76230301 T G 1.644559 -2.4117e-05
8:76234517 T G 0.082517 -2.3964e-05
8:76248748 T C 0.086410 2.0115e-05
8:76256222 G A 0.231402 -6.0695e-08
8:76257007 C T 0.075602 -1.3450e-05
8:76266498 C A 0.279829 1.4768e-06
8:76273884 G A 0.194191 -5.6037e-06
8:76273969 G A 0.102875 6.3272e-06
8:76278688 G A 0.482826 -1.7790e-05
8:76283199 G T 0.074840 -5.1148e-06
8:76287412 T C 0.117457 -1.2387e-05
8:76290318 C T 0.069418 -1.5406e-06
8:76291201 C T 0.067639 -5.9274e-06
8:76292356 G A 0.050243 4.8049e-06
8:76293702 G A 0.368197 -1.0455e-05
8:76293967 T C 0.915338 -1.6040e-05
8:76296108 C T 1.045830 3.6560e-06
8:76306609 T C 0.077564 -1.1303e-05
8:76308248 C T 0.082167 9.6012e-06
8:76308835 G A 0.114214 5.5846e-06
8:76310363 G A 0.053075 -1.4263e-05
8:76312865 G A 1.044660 6.0441e-06
8:76313306 G A 0.159836 1.5582e-05
8:76316256 A G 0.131570 1.0303e-05
8:76325639 G C 1.043732 -7.4161e-08
8:76339342 C A 1.649672 1.0155e-05
8:76341443 A G 0.029082 -1.5354e-05
8:76345925 T C 0.278136 -7.8847e-06
8:76370155 C A 0.126851 -1.9374e-06
8:76370868 G T 0.059222 1.8125e-05
8:76373646 A C 0.117144 8.9202e-07
8:76385263 G A 1.545658 4.3082e-06
8:76404081 T C 0.297947 -6.6074e-06
8:76404158 A C 0.823464 3.5896e-05
8:76411016 G A 0.104919 8.7530e-06
8:76417247 G A 0.419453 4.6590e-05
8:76419046 A C 0.160332 -1.8550e-05
8:76421680 T G 0.105123 1.4451e-05
8:76439633 C T 0.873204 -4.1757e-05
8:76449837 C T 0.028147 7.6105e-06
8:76452313 A G 1.142459 2.4016e-05
8:76454935 T C 0.042236 6.5657e-06
8:76463755 A C 0.105163 -3.1591e-05
8:76472201 G A 0.043613 -3.2647e-06
8:76472259 T C 0.113347 -6.5995e-06
8:76474058 G A 0.385363 -9.8637e-06
8:76474262 T C 0.021419 -1.2513e-05
8:76475429 C T 0.022323 2.0327e-05
8:76477122 C T 1.144326 1.9037e-05
8:76477628 C T 0.186803 1.4098e-05
8:76483091 T C 1.963163 -5.5674e-06
8:76483485 G T 0.210061 1.0560e-05
8:76509942 T C 0.025896 1.2102e-06
8:76515057 A G 1.238498 3.5789e-05
8:76556149 A G 0.157820 1.0186e-05
8:76560313 T C 0.028008 1.0659e-05
8:76565110 C T 1.028157 5.9966e-06
8:76571363 T C 1.961171 -1.1607e-06
8:76573711 T G 1.452047 1.2241e-05
8:76574505 G A 0.031108 -8.8778e-06
8:76581515 A C 0.103154 3.5403e-07
8:76606362 T C 0.058450 -2.8509e-05
8:76628388 G A 0.261202 -1.0628e-05
8:76628655 G A 0.127942 1.0356e-05
8:76637327 T G 0.130910 8.3316e-06
8:76639477 C T 0.242384 7.9409e-06
8:76642180 T C 0.100183 1.3363e-05
8:76645919 C T 0.338891 -5.9768e-06
8:76648119 A G 1.256098 -1.0405e-05
8:76653109 T C 0.059993 -2.5918e-06
8:76658553 G A 0.030666 6.8002e-07
8:76678425 G A 0.026250 -2.1219e-05
8:76687985 T C 0.181398 4.5152e-06
8:76715328 A G 0.025930 -6.5130e-06
8:76716547 A G 0.024424 -3.7631e-06
8:76731627 C T 0.097707 -1.5391e-05
8:76732406 A G 1.909952 -1.8033e-06
8:76748808 G A 0.117586 -2.3962e-05
8:76751304 A G 0.105374 7.0934e-06
8:76753251 C T 0.075160 -7.3985e-06
8:76766114 G T 0.068710 2.3374e-05
8:76768738 T C 1.356716 -8.6174e-06
8:76783055 G A 0.061788 2.7984e-05
8:76783809 A C 0.028518 1.1450e-05
8:76799111 C T 0.028926 1.4644e-06
8:76813268 A G 0.595489 -1.6926e-05
8:76836176 A G 0.064454 6.7435e-06
8:76836423 A G 0.063050 -8.4379e-06
8:76850034 A G 0.822152 -7.6424e-06
8:76854198 T C 0.028620 6.1274e-06
8:76860297 C G 0.127827 1.3893e-06
8:76862616 T C 0.066290 -2.4779e-05
8:76864320 C A 0.233707 -9.9404e-06
8:76866431 G A 0.105405 -1.0743e-05
8:76874329 G T 0.024866 -4.5449e-06
8:76893885 T C 0.024516 9.1226e-07
8:76896311 C G 0.045078 1.3030e-05
8:76896812 A C 0.144479 5.2535e-06
8:76906851 G A 0.755505 7.0601e-06
8:76926301 T G 0.106554 3.1826e-06
8:76927970 C T 0.195231 -7.9845e-06
8:76941945 A G 1.279965 -4.4152e-06
8:76958949 G C 0.076921 -3.0340e-05
8:76960558 C T 0.117651 7.6907e-06
8:76961841 T C 0.092013 2.5801e-06
8:76970301 T C 0.083173 2.9820e-06
8:76980861 G A 1.117029 -8.6162e-06
8:76987864 A G 0.047978 -7.5211e-06
8:76995840 G T 0.115339 -6.0373e-06
8:77000725 C T 0.084482 -7.3395e-07
8:77014902 A G 0.144312 1.8393e-05
8:77023318 C T 1.183975 -2.1198e-05
8:77030281 T G 0.105024 -2.7380e-06
8:77038383 T C 0.075578 -1.7002e-05
8:77041819 G A 0.058392 -2.1890e-05
8:77046383 C T 0.220254 6.0518e-06
8:77053418 G A 0.020297 -4.6723e-06
8:77074210 A C 0.110919 -2.9859e-05
8:77095422 C T 0.031812 -1.3991e-05
8:77105970 G A 1.191702 -2.5309e-05
8:77108677 A G 0.121159 5.8312e-07
8:77111981 C T 0.251009 8.2683e-06
8:77116925 C T 0.082738 -7.7833e-06
8:77130293 T C 0.048345 -1.6151e-05
8:77131687 T C 0.021330 2.5575e-06
8:77142531 C T 0.031958 -1.6155e-05
8:77146069 T C 0.213665 8.5596e-06
8:77201338 G A 0.976602 -2.4990e-05
8:77201682 G T 0.476128 -1.7513e-05
8:77206236 T C 0.087913 5.3890e-06
8:77206731 T C 0.241387 -5.8317e-06
8:77219328 A G 0.131383 1.6727e-05
8:77228776 C G 0.923120 -8.5630e-06
8:77233032 A G 0.211207 1.8379e-06
8:77248115 A G 1.397551 -2.6394e-05
8:77254575 G C 0.089827 6.2328e-06
8:77261410 T C 0.264289 -1.9935e-06
8:77268720 C T 0.075942 -1.9180e-06
8:77268791 A G 0.150085 -1.1560e-05
8:77270727 A G 0.077689 2.3900e-05
8:77271931 A G 0.191145 7.0522e-07
8:77287188 T C 0.212214 1.1831e-05
8:77294830 G T 1.167625 -2.4708e-05
8:77296458 G A 0.117756 5.4968e-06
8:77305592 C T 1.195670 -9.5535e-06
8:77309103 G T 1.393648 -1.3224e-05
8:77312777 T G 1.178161 -2.5739e-05
8:77318787 T C 0.037840 4.2259e-06
8:77323802 A C 0.586204 -2.0254e-05
8:77331219 C A 0.427772 -3.5749e-05
8:77334209 C A 0.040352 -1.3925e-05
8:77343665 A G 0.036919 -1.8777e-06
8:77344886 G A 0.718301 1.4623e-05
8:77346237 C A 0.444479 -9.1995e-06
8:77346752 T C 0.078342 -1.9559e-05
8:77356394 G A 0.412082 4.2837e-05
8:77366529 G A 1.625115 -1.8140e-05
8:77368539 T G 0.047594 -2.0947e-05
8:77377527 T C 0.181071 -1.8419e-05
8:77377945 C A 0.730673 -8.6939e-06
8:77387249 C T 0.059014 -3.2125e-05
8:77391592 C T 0.084254 1.9549e-05
8:77395530 T C 1.217674 -5.3896e-06
8:77404621 A G 0.130618 2.2513e-05
8:77418652 C T 0.095083 -9.5064e-06
8:77419787 T G 0.149888 -1.4559e-05
8:77424412 T C 0.040835 8.7349e-06
8:77425380 C T 0.406289 4.5211e-06
8:77425762 T C 0.058990 1.4116e-05
8:77427428 T C 0.074443 -2.1110e-05
8:77437702 C T 0.082072 1.0538e-05
8:77439202 G A 0.526109 1.1225e-05
8:77443559 T C 0.054241 -2.7735e-05
8:77448863 T C 0.052218 5.1138e-06
8:77453236 T C 0.032254 5.0433e-06
8:77460493 A C 0.131723 3.3972e-06
8:77467820 G A 0.072576 -2.1607e-05
8:77472077 A C 0.253450 -2.4029e-06
8:77474597 G A 0.046741 1.5015e-05
8:77475130 C T 0.127024 3.2266e-06
8:77475457 A G 0.043501 7.1379e-06
8:77481850 A G 0.065181 -4.1283e-06
8:77481927 A G 0.181051 1.5069e-05
8:77485869 T C 0.125158 -1.4233e-06
8:77486010 C T 0.044616 -6.4114e-06
8:77491188 A T 0.177335 -1.9593e-05
8:77501424 T C 0.067028 -8.3927e-06
8:77504365 A C 0.295125 -6.1321e-06
8:77511536 C T 0.227486 4.1532e-06
8:77512647 G A 0.253069 -2.3994e-05
8:77513892 C T 0.042828 7.6829e-06
8:77517422 G A 0.083102 1.1954e-05
8:77517527 C T 0.106374 -2.1451e-05
8:77518108 T C 0.132301 4.4843e-06
8:77519774 T C 0.060687 7.3627e-06
8:77523520 T C 1.919805 -2.6701e-05
8:77527180 A G 0.064005 8.4288e-06
8:77534522 A G 0.030377 3.6448e-05
8:77536510 T C 0.021800 4.3423e-06
8:77539876 T C 0.053816 6.1470e-06
8:77566165 C A 0.573142 4.0798e-06
8:77567239 G T 0.234282 5.3022e-06
8:77575196 A G 0.020936 -2.1285e-05
8:77579087 T C 0.188714 -1.9051e-05
8:77579801 T C 0.034223 -2.2681e-05
8:77583148 G T 1.584841 -2.2050e-05
8:77588674 A G 0.033169 -2.3137e-06
8:77597656 T C 0.052575 -4.1350e-07
8:77600785 A T 0.052534 2.2913e-06
8:77615520 A G 0.094974 -2.5207e-05
8:77618940 A G 0.060884 5.8946e-06
8:77629528 T C 0.078288 2.8467e-05
8:77630301 G T 0.046037 -1.9659e-05
8:77634130 A G 1.093023 1.7511e-05
8:77646197 C T 0.029578 1.6062e-05
8:77651239 G C 0.176090 -2.0627e-05
8:77671720 C T 0.298185 1.8258e-05
8:77681098 A G 0.098081 -1.3898e-05
8:77686351 G C 0.121618 -2.1964e-05
8:77697790 A C 0.158993 5.7551e-06
8:77703568 T C 0.149820 -2.2251e-06
8:77713909 T C 0.040985 -5.5046e-06
8:77718819 A G 0.100750 -5.6451e-06
8:77723656 G T 0.194660 -2.1748e-05
8:77731834 C G 0.084367 -1.9144e-05
8:77745635 A G 0.914202 3.8478e-06
8:77748198 C T 0.080127 -9.5689e-06
8:77752331 C G 0.360629 1.3556e-05
8:77754326 A G 0.781473 -1.7379e-06
8:77754667 G A 0.060184 -5.0700e-06
8:77756635 C A 0.543077 -2.2560e-05
8:77761919 T C 0.102151 1.7719e-05
8:77765398 G A 0.059772 1.0855e-05
8:77768390 G T 0.055794 1.8881e-05
8:77768498 A G 0.032329 1.0343e-06
8:77772045 A G 0.047564 4.9394e-06
8:77774583 A G 0.271017 1.0110e-05
8:77782648 T C 1.576477 2.3459e-05
8:77782841 T C 0.021358 4.2889e-06
8:77786060 A G 0.026053 2.5253e-05
8:77787189 C T 1.197577 -5.4443e-06
8:77791189 G C 0.068758 -4.8843e-05
8:77796889 G C 0.065967 -3.5051e-07
8:77797379 A G 1.489156 1.9332e-06
8:77804263 A C 0.079974 -2.1512e-05
8:77806843 A G 0.088589 3.2417e-05
8:77817943 C T 0.308976 5.6287e-06
8:77828828 G A 0.084336 -7.6958e-07
8:77829120 C T 0.117039 2.8342e-05
8:77831970 G A 0.039370 -1.1224e-05
8:77836307 T C 0.109297 2.4386e-05
8:77837051 G A 0.069924 7.0125e-06
8:77837127 G T 0.030571 -4.0227e-06
8:77844020 C T 1.002597 3.0027e-06
8:77845528 T G 0.120976 -1.3834e-05
8:77847366 T C 0.034223 1.0509e-05
8:77847666 A G 1.296288 1.6398e-05
8:77852360 G A 0.056066 -3.2439e-06
8:77870423 T G 0.155402 -9.7553e-06
8:77873929 A G 1.142388 1.6671e-07
8:77885175 C A 0.207756 -1.6210e-05
8:77895865 G A 1.969786 -2.0248e-05
8:77899581 C T 0.021310 -7.7871e-06
8:77904944 C T 1.205115 3.1423e-05
8:77905005 C T 1.964601 -1.9217e-05
8:77908640 A G 0.039829 -5.7612e-06
8:77910183 A G 0.072675 -2.4925e-07
8:77912148 A G 0.066919 1.1707e-05
8:77913505 G A 0.131155 -1.8246e-06
8:77916515 T C 0.388705 5.7032e-06
8:77917289 A G 0.078533 -1.0918e-05
8:77922925 G T 0.040427 1.6589e-05
8:77929911 G A 0.440280 -3.6563e-05
8:77943292 G A 0.068969 -5.1324e-06
8:77951382 A G 0.051871 -4.6158e-06
8:77967513 T C 0.035892 4.3743e-06
8:77977309 A C 0.036303 -5.6330e-06
8:77982068 G A 0.729979 -3.7893e-05
8:77992310 G A 0.167132 2.6007e-05
8:77993914 T C 0.039445 2.4988e-06
8:77996996 G T 0.757195 -3.8825e-05
8:77998319 T C 0.638701 -4.7126e-05
8:78009433 G A 0.651549 -5.5461e-05
8:78016644 T C 0.080260 -1.2274e-05
8:78029381 A G 0.027440 -1.4276e-05
8:78033770 T C 0.098921 7.1036e-06
8:78033981 A G 0.020991 1.2953e-06
8:78037852 T C 0.101118 -4.0705e-06
8:78043790 C T 1.090639 -7.4845e-06
8:78050714 G A 1.247300 -3.3578e-06
8:78072427 A G 0.146777 -1.1067e-05
8:78074867 T C 0.034675 8.9209e-06
8:78084859 G A 0.037476 -1.1963e-06
8:78093837 A C 0.672216 2.1643e-05
8:78104940 A C 0.159771 -4.5119e-06
8:78112604 G T 0.669085 -2.9251e-05
8:78113300 G A 0.050746 3.1311e-06
8:78118479 T C 0.061091 -7.6943e-06
8:78125778 C A 0.098789 4.1020e-06
8:78126838 G T 0.191267 -9.5264e-06
8:78127122 C T 0.031217 1.0746e-05
8:78134059 T C 0.160376 6.5606e-06
8:78144841 G C 0.027117 -3.0979e-05
8:78156831 A G 0.157813 6.6626e-06
8:78160179 C T 0.568892 2.0360e-05
8:78161374 T G 1.588387 -1.1870e-05
8:78165483 T C 0.183332 -3.2296e-06
8:78170757 C T 0.061343 1.1406e-05
8:78175013 C T 0.022592 1.6884e-05
8:78178485 C A 0.570888 1.9334e-05
8:78186862 A G 1.401057 -2.1929e-05
8:78201088 A G 0.087763 -2.0719e-05
8:78202493 T C 0.252763 -8.8381e-06
8:78207347 A C 0.067704 -9.4373e-06
8:78208014 C T 0.192100 9.0416e-06
8:78214641 A G 0.640452 -1.4298e-05
8:78225979 G A 0.189020 -5.3066e-05
8:78230755 T C 0.044082 -9.9044e-06
8:78251421 A G 0.096684 2.8504e-05
8:78263309 G T 0.040223 -2.1672e-05
8:78265312 A G 0.871317 -2.1348e-05
8:78266364 C A 0.043946 -7.3005e-06
8:78269880 G A 0.091319 -8.8178e-06
8:78271372 C T 1.874584 -8.8616e-06
8:78272909 G A 0.098527 1.6999e-05
8:78283033 C T 0.923300 -4.3451e-06
8:78288331 T C 0.052779 1.4549e-05
8:78292469 A G 0.050151 2.0835e-06
8:78293517 A G 0.581036 -9.2372e-06
8:78307609 C T 1.073783 -1.3429e-05
8:78323998 A G 0.121370 -1.3688e-06
8:78351936 C A 0.076190 1.6758e-05
8:78354290 C T 0.065151 6.4700e-06
8:78373282 A G 0.021147 -1.0543e-05
8:78375019 C G 0.117627 4.3518e-06
8:78380372 C G 0.061761 -5.5638e-06
8:78386560 A C 0.025648 -8.3448e-06
8:78405843 A G 0.029959 -1.3030e-05
8:78407590 T C 0.264533 -1.8643e-05
8:78416106 T C 0.352494 -7.8370e-06
8:78417479 C T 0.051501 2.0911e-05
8:78423521 G A 0.052660 -1.5324e-06
8:78432234 G A 0.099628 -6.1631e-06
8:78436021 A G 0.071896 4.9242e-06
8:78443188 T C 0.037133 1.1873e-05
8:78444010 A G 0.715571 -2.2608e-05
8:78445678 C T 0.173755 -2.4741e-06
8:78447100 C T 0.106030 -7.4747e-06
8:78449947 T G 0.042919 -1.4424e-05
8:78454048 C T 0.197125 -4.9156e-05
8:78455135 C T 0.065589 -9.1945e-06
8:78457222 G C 0.026736 1.1495e-06
8:78473204 A G 0.222399 -2.5638e-06
8:78476977 C A 0.044442 -1.3336e-05
8:78478523 A G 0.037262 -1.7564e-05
8:78496449 A G 0.154689 1.5548e-05
8:78497514 T C 0.193477 9.4148e-06
8:78503529 C A 1.300021 -4.2161e-05
8:78527654 A G 0.157395 6.6426e-06
8:78528879 T C 0.071213 2.2188e-06
8:78542184 A C 1.047693 -1.5263e-05
8:78550000 C T 1.811320 -2.4251e-05
8:78551413 C T 1.141184 -1.0845e-05
8:78562879 C T 0.032434 -4.5363e-06
8:78567692 G A 0.052044 3.7729e-06
8:78572803 G T 0.124865 8.9635e-06
8:78583918 C A 1.401383 -1.8465e-05
8:78585514 T C 0.262527 -1.1942e-05
8:78587009 G A 0.066130 2.0311e-05
8:78591986 C T 0.789891 -1.6000e-05
8:78599881 A G 0.243777 1.3873e-05
8:78601773 T C 0.100546 -8.8780e-06
8:78605322 T C 0.040839 -2.1854e-05
8:78619137 C T 1.403457 -1.8753e-05
8:78625118 C G 0.082017 -7.4010e-06
8:78633267 T C 0.172170 2.0212e-06
8:78648015 T C 0.082979 1.7083e-05
8:78649180 T G 0.247708 1.9392e-05
8:78664003 G C 0.112606 7.0930e-06
8:78666725 G C 1.972767 9.2210e-06
8:78675244 C T 1.028086 -2.0524e-05
8:78680349 C T 0.306372 -5.2143e-05
8:78680400 T C 0.305093 -1.5702e-05
8:78690292 T C 0.034665 -1.8309e-05
8:78690717 T C 0.057695 -8.0253e-06
8:78704993 T G 0.089402 8.3794e-06
8:78732808 A G 0.750147 -2.6009e-05
8:78735203 C T 1.348234 2.6235e-06
8:78735245 T C 0.135694 5.6394e-06
8:78748316 T C 1.890332 7.1609e-06
8:78756826 C T 0.047723 -2.6793e-05
8:78757142 C T 1.939099 3.1099e-06
8:78760715 G A 1.231949 6.1411e-06
8:78762134 T C 0.115529 3.5133e-06
8:78773961 T C 0.154359 -2.1349e-05
8:78778647 A G 0.288064 1.1133e-05
8:78795490 C T 0.028491 -2.8822e-06
8:78803021 T C 0.150303 -3.0620e-06
8:78803080 A G 0.053098 1.4483e-05
8:78807450 T G 0.205893 2.2042e-05
8:78812701 A G 0.073151 -5.4390e-06
8:78832723 C T 0.093737 1.4335e-05
8:78843819 T C 0.169896 2.2043e-05
8:78847681 A G 0.061547 1.0328e-05
8:78863442 T C 0.636821 6.4126e-06
8:78873842 C T 0.274457 3.4296e-06
8:78874193 T C 0.586786 1.8923e-05
8:78877441 T C 0.318710 -2.1751e-06
8:78894927 A G 0.274546 2.1437e-06
8:78906904 T C 0.544210 2.4888e-05
8:78916297 T C 0.036246 -1.6016e-06
8:78924939 A G 1.957801 1.7211e-05
8:78940935 T G 0.086648 -1.6968e-06
8:78945035 G A 1.957315 1.4953e-05
8:78946759 G A 0.031452 1.1312e-05
8:78956437 C T 0.026077 -1.8978e-05
8:78956658 A G 0.735922 1.5505e-05
8:78971450 G A 0.041026 -1.9536e-05
8:78980561 A G 0.278364 1.0669e-05
8:78981163 C A 0.113411 -1.6219e-07
8:79000888 T C 0.198281 2.1182e-05
8:79011191 T C 0.086763 7.2076e-07
8:79011991 G A 0.036382 -8.4772e-06
8:79013694 G A 0.079338 1.9778e-05
8:79023048 C A 0.160121 -1.5002e-05
8:79023491 G T 0.592385 6.6646e-05
8:79027168 C T 0.034107 1.5584e-06
8:79034856 G A 0.153244 -1.9308e-05
8:79054309 G A 0.424254 2.9065e-05
8:79064053 T C 0.950873 6.4913e-05
8:79087045 G A 0.385530 -2.1257e-05
8:79093067 A G 0.350083 5.9923e-06
8:79093598 G T 0.150656 -1.5866e-05
8:79098123 G C 0.098585 4.3940e-05
8:79106115 C T 0.147542 1.3249e-05
8:79106272 A G 0.102950 -5.8597e-05
8:79108379 C T 0.043997 -1.7020e-05
8:79110386 C T 0.274845 2.1688e-06
8:79129176 T C 0.032842 -8.1593e-06
8:79129541 G T 0.224762 -4.6943e-06
8:79144277 G A 0.620070 6.0996e-06
8:79171435 G A 0.375096 9.1928e-07
8:79176625 C A 0.035916 -4.9599e-06
8:79191509 T C 0.081919 -2.0385e-05
8:79192993 T C 0.027508 -1.5863e-05
8:79227901 C T 0.062179 -1.6993e-06
8:79232792 C A 0.158802 1.6297e-05
8:79244100 C T 0.048121 9.1934e-06
8:79248637 A G 0.035634 2.6688e-06
8:79251653 G T 0.064535 -2.9876e-05
8:79269954 A G 0.047815 1.9370e-05
8:79270833 T C 0.359545 2.5948e-06
8:79276063 T C 0.569919 2.2583e-05
8:79283918 C T 0.522247 1.2024e-05
8:79299646 G A 0.501787 3.1034e-05
8:79308724 T C 0.038734 -1.0440e-05
8:79314127 C T 0.042824 -8.0977e-07
8:79316129 C T 0.081983 1.7305e-06
8:79332220 C T 0.043800 -1.5363e-05
8:79333400 G A 0.555113 5.9582e-05
8:79343069 G A 0.385475 3.9268e-06
8:79345514 C T 0.115298 1.7075e-05
8:79364896 T C 0.361221 1.0352e-05
8:79364952 G A 0.029283 9.9319e-06
8:79371859 G A 0.034097 -6.9462e-06
8:79374288 C T 0.113989 5.9868e-06
8:79374556 C G 0.469087 3.0669e-06
8:79382456 A G 0.044959 -1.5705e-05
8:79400939 G A 0.020872 -1.3490e-05
8:79401038 G A 0.499138 4.0178e-05
8:79405395 G A 0.119585 -3.8640e-06
8:79412309 T C 1.922280 -1.1636e-06
8:79412406 A G 0.266369 6.2926e-06
8:79412444 T C 0.064369 2.7518e-05
8:79413123 T C 0.214556 2.8017e-05
8:79420569 C T 0.020827 -6.4919e-06
8:79433711 T C 0.126426 -5.6564e-06
8:79449774 A G 0.075728 2.0508e-05
8:79450649 C T 0.349713 7.7837e-06
8:79463603 T C 0.030503 1.6201e-05
8:79464881 C T 0.043732 3.1868e-06
8:79471468 G T 0.302180 4.3828e-06
8:79479884 T C 0.042049 -4.2146e-07
8:79480692 T C 0.197615 2.3190e-06
8:79492976 T C 0.201161 -4.6062e-06
8:79501742 G A 0.113098 8.1360e-06
8:79503667 C T 0.042032 -2.7049e-06
8:79511162 T C 0.149980 1.0648e-05
8:79519364 A G 0.300901 -7.5689e-06
8:79520231 T C 0.028834 -2.3350e-06
8:79522630 C A 0.085733 -8.4829e-06
8:79523895 G A 0.059881 -4.4708e-06
8:79541254 T C 0.120143 2.3429e-06
8:79554330 G T 1.749923 -8.4995e-06
8:79559130 A G 0.089035 -3.4973e-06
8:79569789 C T 0.050464 -4.5064e-06
8:79575804 C T 1.504976 1.2498e-05
8:79580065 G A 0.125066 1.5939e-05
8:79581843 G A 1.968229 -2.2011e-05
8:79584639 C T 0.114452 8.8692e-06
8:79592971 G A 0.039312 -2.6080e-06
8:79607749 A G 0.172242 -7.4463e-06
8:79617313 A G 0.421741 -2.0638e-05
8:79620021 A G 1.631072 3.1731e-05
8:79620354 A G 1.506495 1.6556e-05
8:79623617 G A 1.500505 1.4944e-05
8:79626671 G A 0.044191 2.6395e-06
8:79629586 T C 0.043990 1.4227e-05
8:79658906 C T 0.126769 -5.2592e-06
8:79675262 A G 0.028582 -1.2803e-05
8:79682968 C T 0.201470 -1.2642e-05
8:79687375 G A 0.298280 3.1260e-05
8:79696008 A C 0.029538 -6.7562e-06
8:79696273 T C 0.075112 9.0127e-06
8:79710584 G A 0.091397 -6.2440e-05
8:79713106 G T 0.078587 -2.5244e-06
8:79738750 A G 0.185899 5.5134e-05
8:79743689 G A 0.244277 1.0915e-05
8:79747691 G A 0.460452 5.1377e-05
8:79747724 G A 0.175278 1.5599e-05
8:79750564 T C 0.585711 -1.6886e-05
8:79750764 C T 0.589050 -4.3406e-05
8:79753234 A G 0.335596 2.9897e-06
8:79756515 G A 1.049709 -7.3452e-07
8:79757074 A G 0.030806 1.5406e-05
8:79757460 T C 0.135473 6.1117e-06
8:79759499 T C 0.809348 -2.1537e-05
8:79760074 A G 0.466442 6.3060e-07
8:79763522 A G 0.045340 7.2794e-06
8:79763632 G T 0.107009 -1.0382e-05
8:79788353 G A 0.151425 -3.1091e-05
8:79793046 A G 0.397531 -7.6138e-06
8:79805381 A G 0.083870 8.4808e-07
8:79807948 G A 0.050049 -1.9182e-07
8:79810430 C T 0.055257 -2.2592e-05
8:79811574 T C 0.620359 -2.1779e-05
8:79815557 T C 0.100152 5.8904e-06
8:79819817 T C 0.242047 -7.0514e-06
8:79821020 C G 0.209405 -2.9369e-05
8:79821298 G A 0.411005 1.9461e-05
8:79830371 C T 0.365801 4.3122e-06
8:79831888 G A 0.729337 1.0633e-05
8:79832922 T C 0.069132 6.9920e-06
8:79833368 T C 0.850646 -6.2056e-05
8:79835255 G A 0.055132 1.2002e-06
8:79837071 C T 0.052466 -2.0883e-06
8:79844040 C T 0.094716 1.2576e-05
8:79845147 C T 0.269949 -3.3202e-05
8:79847288 A C 0.241942 -1.9433e-06
8:79853447 G A 0.047628 -6.8846e-07
8:79857525 G A 1.897444 1.5363e-06
8:79858123 T C 0.039781 -7.0880e-06
8:79860246 C T 0.696243 -2.2160e-05
8:79870644 A G 1.019192 -1.5073e-05
8:79875221 C T 0.147073 1.9755e-05
8:79877645 C T 0.295914 -1.4835e-05
8:79882386 T C 0.061020 -1.3774e-05
8:79883215 G A 0.085761 1.4413e-05
8:79917585 C G 0.133875 2.8894e-05
8:79933062 A G 0.054577 -6.3961e-06
8:79934396 A G 0.077536 -2.7737e-05
8:79939736 C T 0.028868 -1.6495e-06
8:79940353 C T 0.806615 -4.6702e-05
8:79941386 T C 0.045867 1.8749e-05
8:79953228 A G 0.043093 1.3904e-05
8:79964160 G A 0.022612 -8.5617e-06
8:79969433 T C 0.059208 -1.6133e-05
8:79971168 A G 0.414228 -1.5384e-05
8:79974821 C T 0.259648 -3.5600e-05
8:79996337 A G 0.236590 5.8103e-06
8:79998417 C T 0.025053 7.0396e-07
8:80019159 G C 0.597019 1.4448e-05
8:80037556 G T 0.036847 1.7055e-06
8:80040315 T C 0.029942 -1.5301e-05
8:80051339 G T 0.046329 4.2107e-05
8:80060094 T C 1.913087 1.1028e-05
8:80060941 A G 0.298073 -9.5887e-06
8:80082078 G T 0.301938 -2.9141e-05
8:80087511 G T 0.114350 -2.1509e-05
8:80087816 A G 0.143003 2.0836e-06
8:80098001 T C 0.082772 -2.3035e-05
8:80098526 G A 0.320545 -1.2800e-05
8:80099221 G A 0.255582 -1.0931e-05
8:80121815 C T 0.095266 9.4902e-06
8:80123374 G A 0.130951 -3.3738e-05
8:80157842 C G 0.041274 2.6951e-05
8:80187357 C T 0.026563 1.1928e-05
8:80198802 G A 0.038204 -2.0454e-05
8:80199451 C T 0.192712 2.1539e-05
8:80204958 C A 0.143088 -4.4546e-06
8:80206199 C T 0.157844 7.0323e-06
8:80227448 A G 0.216406 -2.5969e-05
8:80230543 A G 0.143099 5.2147e-05
8:80264727 A G 0.033787 2.7965e-05
8:80266095 T C 0.669180 -2.4834e-05
8:80270500 G C 0.240174 1.2607e-05
8:80275607 C T 0.233796 -9.5015e-06
8:80294945 A G 0.373916 1.5762e-05
8:80305930 C T 0.207665 -1.8505e-05
8:80307644 T G 0.069649 2.7564e-06
8:80315718 A C 0.127687 1.4430e-05
8:80322651 G C 0.038554 8.2394e-06
8:80323843 G A 0.160631 -4.3525e-05
8:80329104 C G 0.218275 9.1394e-06
8:80331969 A G 0.390364 1.1336e-05
8:80347911 T G 0.022582 -1.2956e-05
8:80348842 A G 0.426090 -9.7669e-06
8:80354937 C T 0.206012 1.2277e-05
8:80361374 T C 0.026277 8.7687e-06
8:80363918 T C 0.065028 1.8067e-05
8:80364499 C A 0.481731 -1.4321e-05
8:80375005 T C 0.040794 1.0522e-05
8:80379600 C A 0.038846 7.5841e-06
8:80380478 G A 0.124502 -2.1107e-05
8:80385471 G C 0.115172 1.1073e-05
8:80396645 G A 0.047890 2.5289e-05
8:80463708 C T 0.036293 -5.0377e-06
8:80473851 C T 1.186885 -2.2496e-06
8:80475044 T C 0.030058 -7.3992e-06
8:80477397 G A 0.698327 2.9979e-05
8:80479018 C T 0.037986 -1.5906e-05
8:80493473 T C 0.056107 -2.1912e-06
8:80494038 G A 0.028647 9.0440e-06
8:80503526 C T 0.021810 -1.5374e-06
8:80515916 A G 0.056389 -2.8576e-06
8:80535418 C T 0.334393 -8.1081e-06
8:80539623 C T 0.161801 7.4732e-07
8:80544154 G T 0.182054 2.1117e-05
8:80545930 T C 0.029487 -7.1879e-08
8:80556500 A G 0.157255 4.3772e-05
8:80557004 T C 0.074211 7.8499e-06
8:80559219 A G 1.743970 2.9742e-06
8:80560009 T C 0.032778 5.1251e-06
8:80568229 A G 0.082558 -3.4290e-06
8:80568300 G A 0.071617 1.9474e-05
8:80568385 A G 0.375827 -1.6197e-06
8:80569874 C T 0.185144 6.0835e-06
8:80572425 A G 1.580972 1.7479e-05
8:80588900 T C 0.049971 1.5071e-06
8:80589219 T C 0.533381 1.5443e-05
8:80590588 G A 0.273954 -3.0646e-06
8:80596892 G A 0.037986 1.6426e-05
8:80597253 T G 1.651984 3.1524e-05
8:80597409 G A 0.060935 1.9351e-05
8:80597708 C T 0.613879 7.7917e-06
8:80605136 C T 0.055217 5.3007e-06
8:80605599 G T 0.532286 -1.2613e-05
8:80610507 A G 1.704362 2.9492e-05
8:80627058 G A 0.675926 2.1247e-05
8:80627249 G A 0.098812 8.5178e-06
8:80628748 T C 0.041270 2.5086e-07
8:80637159 G A 1.312855 3.8811e-06
8:80638142 C T 0.055448 -8.3938e-06
8:80638724 T C 0.117144 7.8846e-06
8:80650900 T G 0.029007 -1.3776e-05
8:80652442 G A 0.255153 1.1356e-06
8:80661452 A G 0.333859 -1.6009e-05
8:80662086 G A 0.241316 -1.4907e-05
8:80664160 T C 0.317261 7.9552e-06
8:80677527 G A 0.020994 1.6299e-05
8:80678062 A T 0.037704 -3.2041e-05
8:80678427 C T 0.335542 2.8900e-06
8:80683826 T C 0.108063 2.8721e-05
8:80684881 G A 0.566149 5.1612e-06
8:80687280 T C 0.113391 -7.8250e-06
8:80689967 G A 0.233945 1.1332e-05
8:80693703 T C 0.216909 8.1558e-06
8:80710104 C T 1.524419 2.3531e-05
8:80712059 G T 0.480864 8.2102e-06
8:80714935 G A 0.142167 -6.6785e-06
8:80716019 C T 0.022027 3.0213e-05
8:80722146 C A 1.976687 7.2003e-06
8:80726134 C T 0.032591 -3.0978e-06
8:80729911 G A 0.026287 -1.3712e-05
8:80733696 T C 0.579534 1.9595e-05
8:80737804 T C 0.028215 -1.8450e-05
8:80738751 C T 1.175842 -5.3751e-06
8:80739345 T C 1.603985 -1.1661e-05
8:80741068 A G 0.242737 -9.1924e-06
8:80742994 T C 0.118616 -2.6440e-06
8:80743773 C T 0.238634 -1.6464e-05
8:80744651 T C 0.264989 -5.6702e-06
8:80746904 A G 1.558676 1.6081e-05
8:80751735 T G 0.524718 7.8259e-06
8:80763901 C A 0.589284 1.7888e-05
8:80766204 T G 0.073480 -1.7010e-05
8:80766286 A G 0.228528 -9.1083e-06
8:80766354 C A 1.192610 -2.9801e-06
8:80769781 G A 0.220880 -7.1900e-06
8:80769811 T C 0.035589 8.8178e-06
8:80771968 G A 0.783900 7.3996e-06
8:80772187 G A 0.155494 2.8046e-05
8:80775108 A C 0.744218 6.7853e-06
8:80775289 C T 0.107057 -2.8111e-05
8:80779860 T G 0.041118 1.4880e-05
8:80781094 T C 0.034399 1.5527e-05
8:80782703 G A 0.075354 3.3872e-05
8:80789240 G A 1.291654 2.3121e-05
8:80789667 C G 0.021861 1.2905e-05
8:80790411 G A 0.144241 4.6071e-06
8:80795685 C T 0.160880 2.8229e-06
8:80798325 T C 0.032309 -1.9080e-05
8:80799543 C T 0.124668 3.2742e-05
8:80809452 A C 0.018079 1.5518e-05
8:80821056 C A 0.021582 2.1985e-05
8:80822204 C T 0.029572 7.2424e-06
8:80823656 T C 0.490071 1.0149e-05
8:80825924 A G 0.173309 -2.9625e-05
8:80830034 T C 1.307276 3.0715e-05
8:80839486 A G 0.088096 -7.2977e-06
8:80845186 G A 1.444486 8.3494e-06
8:80849850 C T 0.042930 -7.0368e-06
8:80850328 A G 0.110844 -3.6366e-06
8:80856693 T C 1.344086 1.6529e-05
8:80857519 C T 0.052225 -3.0492e-06
8:80904999 G T 0.069798 -1.5698e-05
8:80909229 C T 1.329028 1.2074e-05
8:80927470 T G 0.049161 1.0539e-05
8:80936067 C T 0.256306 2.2424e-05
8:80936542 C A 0.020902 9.4389e-06
8:80939650 A C 0.526605 1.2564e-05
8:80951882 T C 0.022061 2.7616e-05
8:80955284 T C 0.044490 1.7896e-06
8:80963270 G A 0.033740 -2.2820e-06
8:80967345 A G 1.199372 -9.7744e-06
8:80976802 T C 0.032094 1.2824e-06
8:80976814 A C 0.048655 -1.2256e-05
8:80979571 T C 0.111286 -7.9904e-06
8:80980045 A C 0.027229 7.8381e-06
8:80980662 A G 1.151615 -4.3814e-06
8:80981317 G A 0.420803 5.0947e-05
8:80983890 A T 0.048903 -1.2936e-05
8:80985713 T C 0.028185 -1.0173e-05
8:80991271 G A 0.063692 1.4843e-05
8:80992223 C T 1.196360 -3.2752e-06
8:80993548 T C 0.049382 -7.8388e-06
8:80994801 T C 0.792087 -2.8191e-05
8:80996541 A G 0.034688 3.0667e-05
8:80998004 A G 0.036616 3.8483e-06
8:81000500 G A 0.325914 3.2968e-05
8:81001795 C T 0.070472 -1.0505e-05
8:81004917 T C 0.036769 -5.8418e-06
8:81007851 T C 0.521040 -1.2416e-05
8:81011534 T C 0.043834 -1.7922e-05
8:81015334 C T 1.061227 5.3454e-07
8:81015968 T C 0.032611 4.6274e-06
8:81025007 T C 0.853308 -8.9922e-06
8:81042282 A C 0.170158 -2.4654e-06
8:81044808 C T 0.162192 7.2781e-06
8:81044903 T C 0.060133 -6.7928e-06
8:81052502 C G 0.028038 3.7538e-05
8:81055129 T G 0.855457 -1.1099e-05
8:81056660 T C 0.032778 1.2254e-05
8:81057640 A G 0.065321 -1.1063e-05
8:81058819 C T 0.054771 4.1902e-05
8:81063750 C T 0.028793 -9.7937e-06
8:81070612 C A 0.087522 4.6790e-06
8:81082936 T G 0.043120 2.1569e-06
8:81083077 G T 0.592106 -1.0346e-05
8:81084798 C G 1.879599 4.1544e-06
8:81084799 C T 0.117406 -4.1751e-06
8:81088106 G A 0.060435 -3.1578e-06
8:81088386 T C 0.037551 2.1686e-05
8:81093564 C A 0.499152 4.7242e-06
8:81095371 A G 0.206889 3.3133e-06
8:81095395 T C 0.909585 3.8556e-06
8:81099247 C T 0.063995 2.5459e-05
8:81099829 C T 0.038292 -9.9933e-06
8:81125974 T C 0.655149 9.2863e-07
8:81159529 C A 1.422853 -2.7043e-06
8:81160544 G A 1.944739 -1.7107e-05
8:81166506 A G 0.025145 5.5319e-06
8:81172024 A C 1.261219 -1.4099e-05
8:81198757 T C 0.089079 -8.7576e-06
8:81213670 T G 1.272435 -9.6213e-06
8:81215710 C T 0.129628 1.8988e-06
8:81217907 G A 0.066446 -1.1388e-05
8:81220185 A G 1.378295 -1.5351e-05
8:81233303 G A 0.046605 -1.9106e-05
8:81233967 C T 1.721565 -1.9615e-05
8:81237546 G C 0.088538 -1.7263e-05
8:81243177 C G 0.194303 2.5133e-05
8:81244658 G T 0.041780 -2.2276e-06
8:81244863 A G 0.047441 9.9426e-06
8:81259826 C T 1.310166 -2.9455e-05
8:81276966 A G 0.052752 -1.2677e-05
8:81280056 T C 0.045262 -1.5143e-05
8:81289539 A C 0.031068 -1.9686e-05
8:81289897 G A 0.056308 -1.9263e-05
8:81291203 G C 0.045190 -1.2789e-05
8:81295224 A G 1.225711 -3.1598e-05
8:81295820 G A 0.056379 -1.3045e-05
8:81299114 A G 0.037231 1.1824e-05
8:81304576 G A 0.828550 3.4186e-05
8:81307007 A G 0.626319 3.3254e-05
8:81308960 C G 0.883910 2.8890e-05
8:81309388 A G 0.072110 3.0546e-06
8:81313230 T G 0.151805 1.0254e-05
8:81315033 A G 0.107356 1.1046e-05
8:81315490 G A 0.778923 4.7271e-05
8:81320578 T C 0.191199 6.3152e-05
8:81322383 T C 0.049994 2.9594e-05
8:81322594 T C 0.024669 7.2415e-06
8:81332361 T C 0.075677 -4.0561e-06
8:81332842 T G 0.288648 -1.0749e-05
8:81333371 C T 1.320382 2.2885e-06
8:81333598 G A 0.311111 -1.1520e-05
8:81333661 T C 0.031299 -2.8785e-05
8:81335062 G T 1.796612 -9.4164e-06
8:81337595 A C 0.469859 -1.0098e-05
8:81340573 G A 0.165449 -4.9864e-06
8:81346119 C T 0.048951 -7.8576e-06
8:81346221 G A 0.038945 -1.4125e-05
8:81348083 G A 0.041695 -1.3786e-05
8:81350150 T G 0.197180 -1.7821e-05
8:81375400 G A 0.109467 8.3641e-06
8:81377803 A G 0.587734 -1.3087e-07
8:81378341 A G 0.067966 1.3697e-05
8:81381732 T C 0.085485 1.9959e-05
8:81395610 C T 0.118616 -1.9540e-05
8:81399152 T C 0.038544 2.8179e-06
8:81408409 C T 0.575689 3.3147e-06
8:81415568 G C 0.125209 -9.8773e-06
8:81416418 T C 0.032455 1.9794e-05
8:81426196 A C 0.068976 5.1086e-06
8:81439113 G C 0.092730 1.9782e-05
8:81443461 A G 0.073810 2.9507e-06
8:81447148 C A 0.117722 1.7859e-05
8:81449076 G A 0.050797 5.0233e-06
8:81451995 A G 0.214274 -7.4379e-06
8:81452090 C G 0.037350 -1.5968e-06
8:81452333 G A 0.626084 5.1789e-06
8:81457859 C T 0.084581 -1.3020e-05
8:81461974 G A 0.407221 1.1677e-05
8:81470120 C A 0.266594 1.7530e-05
8:81473302 T C 0.055573 4.2428e-05
8:81477367 T C 0.059371 -1.5657e-05
8:81480911 G A 0.174407 -1.5238e-05
8:81485611 C T 0.771172 2.0367e-06
8:81491456 A G 0.061924 9.2985e-06
8:81492583 G T 0.211268 3.5337e-06
8:81495924 C A 0.135089 -1.1916e-05
8:81498662 C T 0.256068 5.7443e-06
8:81500286 T C 0.037551 -2.0508e-05
8:81502336 A G 0.032839 1.4629e-05
8:81503085 G C 0.365556 1.9585e-05
8:81507081 C T 0.085274 2.8377e-06
8:81509555 A G 0.266512 -4.7865e-06
8:81522209 C T 0.276402 -9.8340e-06
8:81527749 A G 0.070084 -1.0265e-06
8:81528234 C A 0.125756 -1.0487e-05
8:81528752 T G 0.044272 1.1635e-05
8:81534961 T C 0.724910 4.1792e-06
8:81546628 A G 0.051154 -1.0652e-05
8:81548339 T C 0.034512 5.1945e-06
8:81554302 C T 0.389263 1.0606e-05
8:81582148 T C 1.782741 -1.0211e-05
8:81586348 G A 0.158928 -3.9648e-05
8:81587113 T C 0.206696 2.1021e-05
8:81587686 C T 0.030636 1.8089e-06
8:81588870 T G 0.033400 1.3015e-06
8:81605989 T C 0.041318 8.1850e-06
8:81611090 T C 0.026663 -2.9689e-06
8:81616401 A C 0.060789 -1.5379e-06
8:81620340 C T 0.033787 -9.0405e-06
8:81623335 C T 0.038027 1.0995e-05
8:81629971 G A 0.047465 1.7934e-06
8:81632047 T C 0.034634 8.5635e-06
8:81681179 T C 0.196697 -2.4628e-06
8:81697147 A G 0.029752 1.2720e-05
8:81709386 G A 0.045904 8.4769e-07
8:81723114 T C 0.052153 5.4585e-06
8:81726787 C G 0.037112 2.4612e-07
8:81731419 T A 0.055138 -1.3691e-05
8:81733554 G A 0.123278 -1.3242e-06
8:81733727 A C 0.282620 1.1227e-06
8:81758439 T C 0.056944 1.9728e-05
8:81765259 T G 0.065827 -3.2418e-06
8:81771461 C A 0.491234 4.0497e-06
8:81776870 C G 0.039625 1.3251e-05
8:81797422 A G 0.123172 6.1811e-06
8:81822519 C T 1.017764 2.1819e-05
8:81833493 T C 0.156422 -2.3889e-05
8:81836363 A G 0.081674 -1.1298e-06
8:81837172 A G 0.064195 1.4261e-05
8:81842065 G T 0.144710 -6.2950e-06
8:81842469 T C 1.494038 -1.0801e-05
8:81846682 C T 0.294843 -5.5612e-06
8:81846721 A G 0.032190 -3.2544e-06
8:81848203 T C 1.284722 -2.2493e-06
8:81861220 A G 1.430822 -7.7565e-06
8:81870786 G A 0.090636 -2.1850e-05
8:81870851 C T 1.581094 -2.0181e-05
8:81873395 T C 0.020814 1.4548e-05
8:81873396 A G 1.003488 2.4345e-07
8:81874858 G A 0.072539 -2.3498e-05
8:81878670 A G 1.179874 -5.0301e-07
8:81879049 G A 0.055754 1.6461e-05
8:81880096 G A 0.103542 7.7506e-06
8:81882850 G A 0.175723 -1.0553e-05
8:81885077 G A 1.237437 -3.3087e-05
8:81886686 A C 0.162889 -4.5425e-06
8:81891232 A G 0.636780 1.8616e-05
8:81891362 A C 0.509018 2.0967e-05
8:81896336 C T 0.170481 1.3841e-05
8:81903007 G A 0.392890 -3.9354e-05
8:81905397 G A 0.589261 -1.7434e-05
8:81907672 C T 0.219333 2.1479e-07
8:81907920 G A 0.045452 -2.1803e-06
8:81909076 G C 0.778022 2.7522e-05
8:81911211 A G 1.768367 1.7517e-05
8:81926239 C T 0.051351 1.5868e-05
8:81930070 C T 1.310091 -1.1666e-05
8:81946437 A C 1.492471 9.8932e-06
8:81950218 T C 0.083513 4.1755e-06
8:81952823 G A 1.359582 1.2597e-06
8:81954395 A G 0.080824 -2.0573e-05
8:81955201 C T 0.054435 2.5445e-05
8:81956152 T G 0.467013 -8.2446e-06
8:81957205 T C 0.066242 1.7732e-06
8:81963536 T C 0.318132 -1.8348e-05
8:81970067 A G 0.195378 -1.4991e-05
8:81973259 G T 0.950560 1.0102e-05
8:81973931 T C 0.064450 -9.3600e-06
8:81974291 G A 0.766663 2.2471e-05
8:81978515 A T 0.062482 -1.1088e-05
8:81981615 T C 0.073018 3.4443e-05
8:81984232 A G 0.078641 -6.9494e-06
8:81991349 C T 1.028644 1.2060e-05
8:81992495 A G 0.028103 -3.7478e-06
8:81993196 A G 0.293139 3.4988e-06
8:81997825 C T 0.130914 -6.0416e-06
8:82007348 T C 0.096773 -1.3083e-05
8:82009043 C A 1.000881 -8.8137e-06
8:82011717 T C 0.020552 9.6717e-06
8:82016872 T C 0.042749 3.0376e-05
8:82017372 A G 0.301234 2.3275e-05
8:82017932 A G 0.885579 1.7192e-05
8:82019143 C T 0.057083 -2.4789e-06
8:82027672 T G 0.291909 2.4717e-05
8:82035097 G A 0.561392 -3.4068e-05
8:82040288 G A 0.856884 -9.4648e-06
8:82043260 T C 0.076251 1.6552e-05
8:82047775 A G 1.539083 -1.8176e-05
8:82050010 T C 0.068357 7.9026e-07
8:82059178 C T 1.533701 -1.0401e-05
8:82064739 A G 0.090877 -4.7420e-07
8:82065338 G A 0.115852 -1.0347e-05
8:82105415 C T 1.568767 -2.8118e-05
8:82121672 A C 0.061877 1.2259e-05
8:82138199 C G 0.031562 3.4512e-07
8:82138246 T G 0.046452 6.0990e-06
8:82140551 T C 0.068914 9.9608e-06
8:82151747 A G 0.192909 2.3150e-06
8:82152448 T C 0.048818 4.2563e-06
8:82156291 G A 0.043827 1.7558e-05
8:82156582 C T 0.258519 -7.3060e-06
8:82156937 A C 0.077173 9.9447e-06
8:82160815 T G 0.283688 -3.4825e-05
8:82162989 A G 0.112711 1.1159e-05
8:82163436 T C 0.067592 4.0532e-06
8:82166254 C T 1.370632 4.4514e-05
8:82171118 A G 0.156844 3.0499e-05
8:82171737 A G 0.077645 -3.5348e-06
8:82173365 G T 0.045762 -1.5434e-06
8:82177705 G A 0.037204 -1.8011e-05
8:82180675 A G 0.078080 2.0665e-05
8:82182014 C G 0.139369 -2.1376e-06
8:82187136 A C 1.654469 -3.5654e-06
8:82187576 C T 0.069492 -2.1680e-06
8:82193208 T C 0.146294 1.6234e-05
8:82202118 C T 1.791254 2.3790e-05
8:82203217 G A 0.232391 1.6118e-05
8:82208632 C A 0.032414 -4.3035e-06
8:82217952 C G 1.747210 5.5139e-05
8:82222764 G A 0.057501 -3.6518e-06
8:82224979 T C 0.050518 -2.6271e-06
8:82231689 G T 0.096803 3.3645e-05
8:82232665 C T 0.793967 2.3292e-05
8:82233721 G A 1.376632 8.6200e-05
8:82234729 A C 1.375704 8.0994e-05
8:82236841 T C 0.352205 -3.3270e-05
8:82244169 C T 0.403916 -2.2025e-05
8:82244573 G A 0.022395 -2.5225e-08
8:82244759 T C 0.043035 -2.1841e-06
8:82244987 A G 0.360708 -2.3177e-05
8:82245226 T C 1.522301 8.7557e-06
8:82250613 C T 1.551706 5.8390e-06
8:82254193 T G 0.034359 -4.5853e-06
8:82263832 G A 0.663265 1.5177e-05
8:82263860 G A 0.034049 8.9119e-06
8:82269332 A G 0.293119 1.7872e-05
8:82274071 C T 0.136683 -8.2682e-07
8:82274908 T C 0.066766 8.5878e-06
8:82274992 G A 0.027817 1.9192e-05
8:82277240 C T 0.189241 -5.7714e-05
8:82282595 A C 0.084248 -5.1306e-06
8:82283053 A G 0.021082 2.6497e-05
8:82288400 T C 0.207280 7.5918e-06
8:82290077 C A 0.083044 -4.3383e-06
8:82290112 T C 0.166771 -3.8243e-05
8:82310697 T G 0.038887 1.0478e-05
8:82312462 G A 0.067816 -2.0835e-06
8:82357149 G A 0.022578 9.9672e-06
8:82360989 T G 0.032329 6.0998e-06
8:82364903 A C 0.345731 -1.7985e-05
8:82369015 T C 0.086172 5.8325e-07
8:82373616 C G 0.164174 3.1171e-06
8:82382856 T C 0.213145 2.2022e-05
8:82390244 G C 0.227047 1.7408e-05
8:82393166 T G 0.535081 2.0830e-05
8:82396359 G A 0.319634 8.1629e-06
8:82399647 A G 0.024380 -2.4753e-06
8:82402589 G A 1.967943 -1.1575e-05
8:82402786 C G 0.096718 1.2991e-05
8:82410013 C T 1.843503 -2.2667e-05
8:82410491 G A 0.024938 -6.0020e-06
8:82414063 A G 0.299450 -5.3938e-07
8:82419512 G A 0.572115 1.0393e-05
8:82432036 T G 0.104919 3.0273e-06
8:82435447 G T 0.080144 6.4167e-06
8:82435456 G A 0.250244 2.2047e-05
8:82435638 T A 0.106452 -9.7456e-06
8:82437372 G A 0.045524 -1.0917e-05
8:82445224 A C 0.219707 -4.6584e-06
8:82448240 T C 0.093934 -4.6464e-07
8:82453712 A G 0.231895 4.9419e-06
8:82457508 T C 0.166289 -1.3716e-05
8:82475171 A G 0.095596 1.0867e-05
8:82483806 A G 0.242441 -3.6790e-06
8:82508553 C A 0.288523 7.5568e-06
8:82521070 T C 0.287064 1.0579e-05
8:82534934 T C 0.096881 2.2050e-05
8:82551533 A G 0.030408 1.6745e-05
8:82561984 A G 0.049117 -2.0380e-05
8:82576374 C G 0.074375 5.4687e-06
8:82578706 G A 0.242819 -1.8181e-05
8:82588492 C T 0.043650 1.5053e-05
8:82590052 C T 0.023870 1.0485e-05
8:82591292 C A 0.107628 1.5663e-05
8:82595445 A G 0.281815 -1.0112e-05
8:82598311 A C 0.071209 9.9768e-06
8:82607027 G A 0.045942 8.2182e-06
8:82607068 G C 0.051922 -1.4407e-06
8:82613459 T C 0.486739 1.7607e-05
8:82614591 A G 0.086614 -1.3020e-05
8:82621286 T C 0.036834 -1.4301e-05
8:82638489 G A 0.386941 -1.6539e-06
8:82644442 A G 0.330680 -9.7586e-06
8:82645552 T C 0.109223 -1.7451e-05
8:82647637 C A 0.030133 -1.9185e-05
8:82651241 T C 1.109811 1.0087e-05
8:82655811 A C 0.042729 -1.1816e-05
8:82657745 G A 0.140848 2.8538e-05
8:82667211 G A 0.231749 -5.0677e-06
8:82669563 C T 0.377809 1.3652e-05
8:82670771 A G 0.139641 3.1286e-05
8:82672109 C T 0.164987 1.2877e-05
8:82678893 G C 0.401937 -1.4315e-05
8:82693145 T C 0.264241 -1.4583e-05
8:82696068 A G 0.111722 -2.3484e-05
8:82696169 T G 0.162444 3.9284e-07
8:82702122 A G 0.135626 5.7769e-06
8:82759691 T G 0.027100 1.1147e-05
8:82766018 T C 0.091690 -4.8869e-06
8:82767398 G T 0.527013 -1.6979e-05
8:82789327 A G 0.021089 3.3198e-05
8:82791557 C T 0.147090 -1.6303e-07
8:82796164 G A 0.060629 -3.3480e-05
8:82801080 G A 0.149167 1.9082e-05
8:82803565 C T 0.103895 8.6995e-07
8:82812275 C T 0.078787 -1.8213e-06
8:82816364 G A 0.031754 3.0500e-06
8:82819992 G A 0.050117 -6.2816e-06
8:82833013 G A 0.853039 -2.7992e-06
8:82849658 A C 0.278122 3.0877e-05
8:82869630 T C 1.676745 3.1458e-05
8:82870272 A C 0.067456 4.9433e-06
8:82879546 G A 1.337925 6.4156e-06
8:82883153 T C 0.038415 3.2353e-06
8:82888093 A G 0.768788 -7.3228e-06
8:82888672 A C 1.570694 -2.7867e-05
8:82893690 A G 0.122431 -1.8259e-05
8:82895698 G C 0.125657 -1.6373e-05
8:82896170 A G 0.083411 2.0743e-07
8:82910500 G A 0.034525 -1.1132e-05
8:82911833 A G 0.072545 -2.7861e-05
8:82914491 A C 0.215314 1.5991e-05
8:82915864 A G 0.336742 -1.2676e-06
8:82918932 T C 0.078556 6.6586e-05
8:82922886 A G 0.034671 -7.2527e-06
8:82928049 A G 1.846569 1.4699e-05
8:82932223 T C 0.832317 -9.6409e-06
8:82945765 G A 0.589907 -2.2452e-05
8:82947531 A G 0.068619 -7.1579e-06
8:82948470 A G 0.032757 -3.2141e-06
8:82954332 C T 0.127357 -2.3665e-05
8:82954367 A G 0.072256 -9.8714e-06
8:82957874 T C 0.053459 1.4654e-05
8:82963678 T C 0.037490 -5.6811e-06
8:82964567 G A 0.708608 -7.1870e-07
8:82974096 T G 0.144159 -5.4807e-06
8:82978212 A G 0.245464 2.8729e-05
8:82999568 T G 0.094495 -7.6265e-06
8:83007407 G A 0.495279 1.1098e-05
8:83033227 A G 0.034695 1.6256e-05
8:83034106 C T 0.188887 -2.3958e-05
8:83048734 C T 0.135245 1.6202e-05
8:83049141 C T 0.058191 1.6142e-07
8:83061796 C T 1.970027 1.4374e-05
8:83073577 A G 0.097017 9.1338e-06
8:83073829 T C 1.486719 1.0622e-06
8:83078428 C T 0.476512 1.1168e-05
8:83089761 C A 0.022966 -1.9487e-06
8:83090960 C T 0.089317 2.3303e-05
8:83100933 G A 0.522628 -4.5170e-06
8:83103497 C G 0.065919 1.2268e-05
8:83136386 G A 0.021742 3.6417e-06
8:83140172 T C 0.668341 -2.6056e-05
8:83154213 A C 0.024258 1.1121e-05
8:83164722 A G 0.022262 1.4040e-05
8:83182598 C T 0.035324 3.1020e-05
8:83182892 T C 0.115710 1.0386e-05
8:83194792 G A 0.057280 -9.3814e-06
8:83263517 A G 0.416223 6.0448e-06
8:83271084 T G 0.403729 -3.2722e-06
8:83276623 A C 0.065861 -3.0209e-05
8:83279812 A G 0.279584 -2.1299e-05
8:83292164 T C 0.427072 -1.2502e-05
8:83292295 A C 0.154376 -3.9143e-05
8:83294292 T G 0.115111 1.9540e-05
8:83304382 T C 0.356539 -1.9016e-05
8:83310040 C T 0.049546 2.1907e-05
8:83320072 C T 0.829105 1.4812e-05
8:83328801 A C 0.068459 1.5570e-05
8:83338263 T C 0.927682 2.6482e-05
8:83354492 C G 1.022561 2.6377e-05
8:83355177 G A 0.315857 2.9965e-05
8:83366618 A G 0.098367 3.6342e-06
8:83371633 C A 0.035511 3.1170e-06
8:83375906 C A 0.054016 -2.4034e-05
8:83390674 A G 0.352902 -1.8347e-05
8:83400788 G A 0.221903 4.9959e-06
8:83427758 A G 0.334872 2.2058e-05
8:83428479 T G 0.031523 3.2309e-05
8:83428962 A C 0.087307 3.5970e-05
8:83439540 G T 0.359711 1.9399e-05
8:83472674 G A 0.397259 2.0573e-05
8:83476458 G A 0.280866 2.1453e-05
8:83482114 C T 0.032672 -2.1736e-05
8:83489460 A G 0.423628 2.3278e-05
8:83490545 A C 0.049804 1.0210e-05
8:83490664 A G 0.352245 1.5739e-05
8:83492716 A G 0.283814 1.1065e-05
8:83503343 T G 0.087630 -2.8569e-06
8:83507833 G A 1.294030 -1.5141e-06
8:83513536 G T 0.037962 1.8521e-05
8:83515171 A G 0.122135 2.6957e-06
8:83530099 A G 0.076622 7.2457e-06
8:83540494 T C 0.031778 -1.5194e-06
8:83543703 A G 0.069917 1.4157e-06
8:83546036 C T 0.864551 -3.4356e-06
8:83549143 T A 0.061877 2.8478e-05
8:83558238 T C 0.081810 1.2633e-05
8:83567366 A G 0.035963 -9.4791e-06
8:83571646 G A 0.138968 1.4563e-05
8:83573744 T C 0.191379 -1.4213e-05
8:83573805 A G 0.030564 -1.0859e-06
8:83577800 G A 0.084343 -3.4145e-05
8:83580584 C A 0.044633 3.3827e-05
8:83591121 A C 0.034321 -2.3117e-05
8:83596042 A C 0.173326 -1.4457e-06
8:83606350 A G 0.284008 7.0326e-06
8:83611381 A G 1.041532 -2.7860e-05
8:83618293 C A 0.102821 -3.1159e-05
8:83622351 A G 0.028525 -6.7663e-06
8:83622831 T C 0.089001 2.6990e-05
8:83625703 A G 0.051847 3.4913e-06
8:83632980 A G 0.393206 3.1241e-05
8:83640314 T C 0.039921 -7.1288e-06
8:83656072 C T 0.102426 -2.8390e-05
8:83667051 G A 1.967389 1.1316e-05
8:83668458 T C 0.966420 -1.0658e-04
8:83680098 A G 0.023265 2.4432e-06
8:83684894 T A 0.140317 1.0806e-05
8:83688273 A T 0.026740 1.6693e-05
8:83690134 G T 1.545485 -1.8024e-05
8:83693888 A G 0.043518 -1.0855e-05
8:83700014 A C 1.367599 -3.6441e-05
8:83701130 A G 0.118613 4.8163e-06
8:83715614 C T 0.216565 1.8135e-05
8:83720591 G A 1.006086 -4.5996e-05
8:83722343 T C 0.102528 -1.1041e-06
8:83725679 T C 0.035487 -1.3210e-05
8:83730265 A G 0.081909 -1.8666e-05
8:83732155 G T 0.116352 -2.0408e-05
8:83734562 G A 1.595136 2.2183e-05
8:83735168 T C 0.348696 2.3293e-05
8:83737985 G A 0.043552 -8.1809e-06
8:83743538 C T 0.237627 -2.1511e-06
8:83748252 C A 0.422833 2.2922e-06
8:83751257 G A 0.568872 -6.9294e-07
8:83752495 A T 0.032241 -2.0508e-05
8:83754088 G A 0.037218 -1.8791e-05
8:83764043 C G 0.050606 6.8472e-06
8:83771472 C A 0.034879 1.3122e-05
8:83778775 T G 0.590570 1.1319e-05
8:83780520 G T 1.578595 1.7432e-05
8:83784641 T C 0.485879 5.6842e-06
8:83788268 T C 0.045799 3.5410e-07
8:83790766 G A 0.090184 -1.4549e-05
8:83797431 C T 0.249380 -2.1376e-05
8:83803958 T C 0.048971 1.2463e-05
8:83815649 A G 0.270119 1.1757e-05
8:83819946 G A 0.050559 1.4042e-05
8:83823047 G A 0.108046 1.6106e-05
8:83824310 C A 0.094478 1.4843e-05
8:83848164 A G 0.032040 1.5963e-05
8:83852232 A G 0.051235 -3.9348e-05
8:83858253 C A 0.025964 -2.5918e-07
8:83875901 C T 0.862790 -1.9799e-05
8:83891459 G A 1.517497 -7.0984e-06
8:83897854 T C 1.591083 1.7079e-05
8:83908263 T G 0.030609 1.3873e-05
8:83909670 C G 1.136380 2.9401e-05
8:83916663 C T 0.083319 6.2364e-06
8:83932994 G A 1.569341 -9.1127e-06
8:83952190 A G 1.780144 1.4819e-05
8:83954622 C A 0.049206 8.2645e-06
8:83954764 C T 1.510307 4.1016e-05
8:83958152 C T 0.200545 -2.0894e-05
8:83976561 T C 0.019835 -4.4504e-06
8:83982476 T G 0.033152 6.5713e-06
8:83984833 A G 0.085234 5.2377e-06
8:83985099 G A 0.251947 2.4730e-05
8:83991231 C A 1.769329 1.4351e-05
8:83995687 A G 0.111970 1.8479e-05
8:83995898 A G 0.033883 4.2903e-06
8:83997731 C T 0.175866 -9.5462e-06
8:83998365 C G 0.024822 -3.7274e-06
8:84009915 T C 0.023285 -6.5954e-06
8:84011970 A G 0.030656 -3.5093e-06
8:84017593 C T 1.956758 1.2162e-05
8:84019010 A G 1.208817 3.0433e-05
8:84025585 T C 1.411562 2.8002e-05
8:84055119 C G 0.104167 -2.7665e-05
8:84059611 T G 1.281094 2.8227e-05
8:84063752 A G 0.044109 -4.8864e-06
8:84071594 A G 0.059997 6.7183e-06
8:84080738 G A 0.686774 -5.6617e-06
8:84084432 A G 1.250458 1.6328e-05
8:84087539 G A 0.023408 -6.9564e-06
8:84098873 T C 0.050657 -1.2994e-05
8:84099766 T C 1.933941 3.4173e-05
8:84104895 C T 0.020882 5.7283e-06
8:84114488 T C 0.111035 9.5821e-06
8:84122365 C T 0.097021 -1.9266e-05
8:84125864 T C 0.580594 -9.0790e-06
8:84131571 A C 0.020086 1.7146e-05
8:84133482 T G 0.037398 3.9849e-06
8:84153694 A G 0.022990 -6.4250e-06
8:84164276 C T 1.956520 1.9706e-05
8:84171701 T C 0.133820 -9.9928e-06
8:84196924 G T 0.036966 -4.9748e-06
8:84206204 T C 0.040876 2.0280e-05
8:84207184 A G 0.046333 2.9089e-05
8:84216690 T C 1.438880 9.6669e-06
8:84217328 T C 1.924697 5.0852e-06
8:84219599 A G 0.031513 1.0616e-05
8:84226091 C T 1.304492 1.4723e-05
8:84228361 C T 0.152071 -1.9385e-06
8:84244263 A G 0.066773 -1.8475e-05
8:84245726 C A 0.028657 -1.0120e-05
8:84256542 C T 0.316986 2.0005e-06
8:84291671 C T 0.044534 1.7568e-05
8:84292656 T C 0.045333 -1.0930e-07
8:84310135 G A 0.080657 -2.7933e-06
8:84322811 A G 0.053170 -1.7584e-05
8:84323910 A C 0.062407 3.8429e-07
8:84325092 A G 0.022187 -2.0750e-06
8:84332561 T C 0.033294 -4.5490e-06
8:84336484 T C 0.155889 -8.9921e-06
8:84336765 G A 0.501328 1.7089e-05
8:84355817 T C 0.032540 8.0970e-06
8:84373601 G A 1.811521 -5.0525e-05
8:84377644 A G 0.213516 -2.8750e-06
8:84388522 C T 0.039499 2.0051e-06
8:84405280 C T 1.577463 -1.8230e-06
8:84415589 A G 0.058423 -2.3177e-07
8:84423708 A G 0.142636 2.5399e-07
8:84438699 T C 0.082289 1.1208e-06
8:84438975 G T 0.096419 -3.0045e-06
8:84441806 A G 1.616378 -6.0436e-06
8:84450319 A G 0.132875 -6.5948e-07
8:84463470 T C 0.051399 -1.2425e-06
8:84468582 T C 0.967776 -2.8877e-06
8:84485247 T C 0.089959 2.3717e-05
8:84496573 A G 0.036297 -4.0587e-06
8:84499123 C T 0.477777 2.9325e-06
8:84513143 G A 0.030959 -9.3830e-07
8:84521301 A G 0.032458 1.4216e-05
8:84525689 T G 1.683415 -1.0174e-05
8:84544935 T G 0.085574 4.2298e-06
8:84549045 T C 1.953541 -2.3900e-05
8:84549128 C A 0.057229 -1.5515e-05
8:84560316 A G 0.139032 1.0562e-05
8:84563549 A C 0.062380 -2.5505e-05
8:84567691 T C 0.023986 -8.4827e-06
8:84568363 T C 0.213053 -4.5096e-05
8:84577453 A G 0.191825 -5.6824e-06
8:84581697 T C 0.056264 7.9003e-06
8:84585698 A G 0.506570 1.3548e-05
8:84599171 A G 0.122649 -4.2141e-05
8:84605358 G A 0.057018 -2.3311e-06
8:84607177 T C 0.025818 -3.1036e-06
8:84610264 A G 0.333159 5.2304e-06
8:84635045 T C 0.076618 -8.3498e-06
8:84635072 T C 0.069707 1.7549e-05
8:84635207 G A 0.075136 -7.0521e-06
8:84642093 A G 0.040441 -4.5368e-06
8:84643854 A G 0.041046 -1.7831e-06
8:84694675 A G 0.152594 1.5153e-05
8:84700897 T A 0.077149 -1.6652e-05
8:84702841 A G 0.035511 3.3449e-06
8:84706982 A G 0.303421 5.4672e-05
8:84727467 A G 0.365342 -1.3275e-05
8:84732827 C T 0.976579 -4.2205e-06
8:84738894 C G 0.937066 -1.4147e-05
8:84739098 C A 0.276705 9.4672e-05
8:84739529 A G 0.040686 -1.4593e-05
8:84747591 T C 0.621267 6.4020e-05
8:84755957 T C 0.078223 5.6386e-06
8:84756925 T C 0.742582 1.0101e-05
8:84759764 G A 0.828836 -1.2487e-06
8:84765135 T C 0.060337 1.3382e-05
8:84772325 T C 0.059177 -1.9349e-05
8:84774514 C G 0.110593 -3.5902e-06
8:84779480 A G 1.802705 -2.6389e-05
8:84786094 T C 1.034471 -2.9313e-05
8:84790869 A G 0.081548 1.4641e-05
8:84793838 G A 0.297355 -3.3812e-06
8:84800599 T C 0.077978 -8.5332e-07
8:84806193 T C 1.630133 8.7813e-06
8:84822844 G T 0.123971 -7.5227e-06
8:84824546 G T 0.023544 -3.9193e-06
8:84834116 T G 0.023925 7.0126e-07
8:84845895 T C 0.081511 -2.4832e-05
8:84850530 T C 0.067371 4.1695e-06
8:84856332 T G 0.091210 -4.0570e-06
8:84859350 A G 0.052143 1.3429e-05
8:84863260 C T 0.317968 -1.4115e-06
8:84863873 G A 0.147413 5.9400e-06
8:84868941 T C 0.047649 -1.2843e-05
8:84886034 T C 0.030802 9.0844e-06
8:84890111 A C 1.383629 -6.1626e-07
8:84900449 T G 0.664954 -4.2400e-06
8:84906973 A G 0.055179 -5.2600e-06
8:84907354 A C 0.068394 -9.2643e-06
8:84912090 A G 0.020640 -1.2983e-06
8:84917402 G A 0.053306 1.4590e-05
8:84919577 T C 0.322851 7.8407e-06
8:84923414 T C 0.381565 1.4186e-05
8:84925376 G A 0.066779 1.7743e-05
8:84935839 G A 0.087790 -1.0986e-05
8:84943916 T G 0.038081 1.4326e-05
8:84963990 T C 1.034274 -7.9288e-06
8:84966091 G A 0.149123 -5.3154e-06
8:84969082 A G 0.064199 -1.1209e-05
8:84969468 A G 0.378818 1.9000e-06
8:84974524 T C 1.049845 2.1961e-05
8:84975104 T C 0.074426 1.5196e-06
8:84987529 G A 0.327682 4.0710e-05
8:84988322 G A 0.455651 1.4291e-05
8:84988804 C A 0.223413 -1.6737e-05
8:85006096 T C 0.044643 2.9013e-07
8:85012344 T C 0.063583 -1.2490e-05
8:85033036 C T 1.595649 -3.7901e-06
8:85035140 T C 0.084601 -2.3139e-05
8:85043466 C T 0.618622 -7.2726e-06
8:85051390 G A 0.172320 1.0805e-06
8:85054651 A G 0.070604 2.8736e-05
8:85056976 T C 0.043848 8.1128e-06
8:85069101 G A 0.103055 -8.4114e-06
8:85070103 A C 0.045252 -2.5119e-06
8:85070206 G A 1.455369 1.0341e-07
8:85074787 T C 0.702737 -1.7401e-06
8:85077271 T C 0.610986 -1.2821e-05
8:85079709 C T 1.488578 2.2212e-07
8:85086916 A C 0.076598 -6.7406e-06
8:85088607 C G 0.249625 -1.0384e-05
8:85101510 T C 0.174486 -1.8455e-05
8:85106485 G A 0.033240 -1.6463e-05
8:85109173 A G 0.143286 -1.0445e-05
8:85110449 C G 0.030864 -5.1058e-06
8:85114225 G A 0.608364 -9.6349e-06
8:85118918 G A 0.102253 1.6679e-05
8:85123457 C T 0.558067 -2.0857e-06
8:85131243 G A 0.108533 -4.1262e-05
8:85135819 G T 0.862834 7.3984e-06
8:85135902 G T 1.225728 -4.2910e-08
8:85137818 C T 0.369761 -1.2546e-05
8:85138011 C T 0.066640 1.8405e-06
8:85140245 T C 0.257373 -1.0587e-05
8:85140367 A G 0.970007 1.7910e-05
8:85141440 G A 0.062608 1.6235e-06
8:85143228 A G 1.297794 -2.9141e-05
8:85144341 A G 0.193909 9.1244e-06
8:85145503 T C 0.188962 -5.7347e-06
8:85159831 A G 0.106863 -3.1744e-06
8:85163183 A C 0.109134 2.5378e-06
8:85165783 G A 0.154923 7.3410e-06
8:85170514 A C 0.058032 -7.5919e-06
8:85180841 T C 0.852686 1.4591e-05
8:85190976 C G 0.128442 -1.6340e-05
8:85199560 G A 0.058967 2.9827e-06
8:85201287 T G 0.051460 -3.8895e-06
8:85207249 T G 0.027579 2.3396e-05
8:85207938 T C 0.101063 3.1753e-06
8:85215272 C A 0.135344 1.5264e-05
8:85249052 T C 0.045697 -1.1164e-05
8:85276436 T C 0.041961 2.0520e-06
8:85284531 C T 0.152030 7.7956e-06
8:85292218 A G 0.074215 1.4908e-05
8:85295361 C T 0.024758 4.2919e-07
8:85319007 C T 0.038982 -4.5537e-06
8:85319515 G A 0.023908 -8.7329e-06
8:85324883 C A 0.045221 -1.0744e-05
8:85329895 G C 1.060085 -1.1318e-05
8:85339666 G A 0.065147 1.4455e-05
8:85340669 T C 0.120442 1.8070e-05
8:85343552 G A 0.123444 -1.1428e-06
8:85346588 A G 0.058885 -8.3277e-06
8:85366325 G C 0.112619 5.5388e-06
8:85387973 A G 0.101668 -3.9980e-06
8:85390315 A G 0.040879 -1.2100e-05
8:85390605 A G 0.130859 7.7679e-07
8:85426661 T C 0.063798 2.3636e-05
8:85431678 T C 0.800648 -2.6000e-05
8:85442082 A G 0.075585 4.0372e-06
8:85446567 C A 0.227027 1.2770e-06
8:85472528 A G 0.043351 3.4995e-05
8:85479237 T C 0.359416 1.6841e-05
8:85486187 G A 0.060503 2.6261e-05
8:85489393 T C 0.176747 3.3254e-06
8:85500162 A C 1.178144 -7.2008e-07
8:85500235 C T 1.940313 5.9462e-07
8:85508763 G A 0.058453 -3.0244e-06
8:85510894 T C 0.060626 1.4528e-05
8:85534533 G A 0.244063 -2.4554e-05
8:85537976 G A 0.038833 6.4751e-06
8:85541028 C T 0.027756 -1.4106e-05
8:85556365 A C 0.030942 -4.1428e-06
8:85560379 T C 0.032037 7.5276e-06
8:85581541 A G 0.065236 -8.2842e-06
8:85597692 G A 0.993554 -1.6347e-05
8:85602311 T C 0.459547 2.1421e-05
8:85608089 G C 0.049641 8.9051e-07
8:85611436 T C 0.080110 -2.3073e-05
8:85626886 T C 0.074446 9.5051e-06
8:85636554 C T 0.400414 -1.8170e-05
8:85645346 T C 0.044708 5.7772e-06
8:85647821 A G 0.048923 -5.8882e-06
8:85657036 T C 0.093995 -1.5152e-06
8:85658726 G A 0.079331 4.7603e-06
8:85664321 C T 0.020130 -1.0791e-05
8:85667864 A G 0.032271 -1.6432e-05
8:85681709 G T 0.487575 3.8077e-05
8:85685773 G A 0.109253 3.9230e-06
8:85692544 C T 0.033594 2.5748e-05
8:85705583 A G 0.032886 -8.6748e-07
8:85709938 T C 0.057766 9.9526e-07
8:85716274 C T 1.436544 -2.2544e-05
8:85730506 G A 0.305882 2.1365e-05
8:85776580 C T 1.792121 -3.0198e-06
8:85781362 A G 0.844618 -9.5210e-06
8:85790236 A G 0.020236 8.4150e-06
8:85800292 C T 0.022014 -2.1366e-05
8:85800744 C T 0.062608 1.5223e-05
8:85806903 G A 1.912404 -1.5650e-05
8:85815814 C A 0.084091 -3.1959e-05
8:85824975 T C 0.021456 -3.9218e-06
8:85839808 G A 1.773419 6.4341e-06
8:85848962 A G 0.063889 -7.9919e-06
8:85879795 G C 0.107258 4.4754e-07
8:85881006 A G 0.046013 4.8789e-06
8:85881586 C T 1.455559 2.5952e-05
8:85901104 C T 1.460720 2.6015e-05
8:85905897 C T 1.353554 2.5110e-05
8:86021994 A G 0.219516 -1.3166e-06
8:86023237 G T 0.080406 8.0275e-06
8:86027418 G A 0.124386 -3.2746e-06
8:86028113 T C 0.040047 -1.3974e-05
8:86034634 G A 1.435932 2.5356e-05
8:86035326 T C 0.027219 3.9282e-06
8:86039142 C A 0.102273 1.1845e-06
8:86069915 T A 1.345667 3.2687e-05
8:86073258 T C 1.366616 3.1566e-05
8:86100970 T C 0.030105 6.3145e-06
8:86104868 A G 0.045588 -6.2696e-06
8:86109380 A G 0.091516 3.4090e-06
8:86110614 T C 0.122638 -2.8581e-07
8:86131463 T A 1.469526 2.8993e-05
8:86151879 A G 0.225888 -3.5018e-06
8:86178959 G A 0.043569 1.4543e-05
8:86180719 G A 0.029378 -1.6537e-05
8:86209563 T C 1.270031 3.7916e-05
8:86214455 C T 1.436581 2.8185e-05
8:86216519 A G 0.137407 1.1187e-05
8:86220376 T G 0.364726 -1.9602e-06
8:86238377 G A 0.036885 -4.4610e-06
8:86253982 T C 1.176859 6.6818e-05
8:86268313 G A 1.142806 1.2555e-04
8:86271972 C T 0.051001 -8.9787e-06
8:86277563 A G 0.083177 3.0003e-05
8:86278089 G C 0.136921 6.4773e-06
8:86278899 T C 0.057515 3.8278e-06
8:86294645 A G 0.042362 -2.9379e-07
8:86304773 T G 0.058851 1.3968e-06
8:86305198 C T 1.180473 1.1899e-04
8:86308381 A G 0.034760 -1.1988e-05
8:86332224 A G 0.451279 -3.5046e-05
8:86351997 A G 1.187113 7.1510e-05
8:86363551 C G 0.094661 8.7072e-06
8:86365987 T C 1.188483 6.6881e-05
8:86374208 T C 0.084139 1.0742e-05
8:86380000 G T 0.053068 5.4604e-07
8:86386697 T C 0.093974 2.7769e-06
8:86420751 A G 0.137880 8.4890e-06
8:86425809 T C 0.257591 -7.0476e-06
8:86426132 C T 1.602296 1.7537e-06
8:86428153 G A 0.053255 -8.5981e-06
8:86432402 G A 0.057134 2.1695e-06
8:86447564 G C 0.054849 5.6715e-06
8:86449481 C A 0.067582 1.9084e-06
8:86456195 C T 1.687478 2.2853e-05
8:86460402 G A 0.029249 -2.2655e-06
8:86463591 A G 0.045979 7.4526e-06
8:86467538 G A 1.266692 3.0347e-05
8:86476247 C T 0.078420 3.5612e-06
8:86485306 C G 1.377873 2.5613e-05
8:86499059 G A 0.062931 5.3204e-06
8:86505353 C T 1.914862 -5.9715e-06
8:86518484 G A 0.273234 -6.3991e-06
8:86526443 G T 0.294557 -5.9145e-06
8:86539619 A T 0.023795 -2.4248e-05
8:86540417 T C 0.139804 1.0690e-05
8:86548761 G A 1.330191 1.1090e-05
8:86550476 G A 0.249272 1.0723e-05
8:86841178 G A 0.104293 -5.9153e-06
8:86853723 T G 0.085455 1.1363e-05
8:86854332 T C 1.811344 -1.5966e-05
8:86864958 A G 0.041311 -2.2846e-05
8:86871810 A G 0.050528 -4.1163e-06
8:86873233 G A 0.050290 -1.0310e-05
8:86877832 T C 0.187922 -1.0232e-05
8:86887794 T A 0.035192 -1.2281e-05
8:86901732 T C 0.034943 -7.7880e-06
8:86909060 G A 0.073120 -9.9905e-06
8:86910426 T G 0.032910 -9.7221e-06
8:86914367 A G 0.046340 -3.4777e-06
8:86923375 T G 0.692224 -1.1551e-05
8:86928885 G A 1.003478 -7.3940e-06
8:86937748 T G 0.022320 -5.9634e-06
8:86945337 A C 0.107479 1.2356e-05
8:86948119 A G 0.097867 2.3727e-06
8:86952979 A G 0.024652 -1.0011e-05
8:86959858 C T 0.270354 -1.6583e-06
8:86968644 C G 0.052915 -1.0358e-06
8:86971652 A C 0.058800 5.9593e-07
8:86980575 C T 0.021684 5.8098e-06
8:86991305 C T 1.104609 -3.5244e-06
8:87008553 C T 0.887598 -8.3496e-06
8:87025013 C T 1.838631 -8.9247e-06
8:87029281 A G 0.050756 4.5032e-07
8:87044690 C T 0.031816 1.6757e-05
8:87045905 C A 0.548578 -1.7450e-06
8:87046958 T C 0.080640 -7.8314e-07
8:87054681 T C 1.730047 -1.0598e-06
8:87056953 C T 1.811153 -2.7191e-06
8:87071792 G A 0.132814 1.9095e-06
8:87076520 A C 0.738914 1.1239e-07
8:87076810 T C 0.032125 1.6691e-05
8:87081266 A G 0.030615 1.4473e-05
8:87092893 A C 0.347027 1.0900e-05
8:87093465 G A 0.038221 1.6390e-05
8:87099274 T C 1.287173 3.9669e-06
8:87104916 T C 0.707530 -8.0183e-07
8:87108452 A G 0.033063 1.4186e-05
8:87123097 C T 1.691568 -1.5759e-05
8:87125102 T G 1.134164 1.4161e-06
8:87125925 T C 0.108679 8.8292e-06
8:87130743 A G 0.042688 5.6831e-06
8:87136710 T C 1.448474 -5.9221e-06
8:87139612 G A 0.047108 -1.2200e-05
8:87147251 T C 1.716064 -1.9398e-05
8:87149865 C T 1.724907 -2.1946e-05
8:87149981 G C 0.176719 -1.2074e-05
8:87153904 T C 0.042654 -1.2272e-05
8:87154234 C A 0.327182 7.6889e-06
8:87160913 C T 0.272482 -8.1475e-07
8:87167184 G A 0.602622 2.4392e-05
8:87178425 G A 0.273040 6.1571e-06
8:87179250 C T 0.543033 2.2596e-05
8:87179288 A T 0.047632 1.5082e-05
8:87195838 T C 0.135663 -8.6687e-07
8:87207401 G A 0.076782 -3.1652e-06
8:87208307 G A 0.271010 6.6817e-06
8:87213002 T C 0.042573 -1.0908e-05
8:87213939 T G 0.039520 1.6424e-05
8:87217568 T C 0.273247 1.9441e-05
8:87222131 T G 0.307072 3.2330e-06
8:87227015 T G 0.416159 2.0063e-05
8:87227153 G A 0.167122 1.6173e-05
8:87229739 T C 0.247670 7.2109e-06
8:87229890 A G 0.062740 -8.0397e-06
8:87231594 C T 0.051939 -2.0978e-05
8:87231891 A G 0.096939 -8.3501e-06
8:87235150 T C 0.738734 3.0590e-05
8:87235273 T C 0.322667 9.8528e-06
8:87240020 A G 0.782388 2.0472e-05
8:87241847 A G 0.437010 1.2492e-05
8:87245253 C T 0.456705 1.3150e-05
8:87248789 G A 0.055934 -1.0092e-05
8:87254812 A C 0.390031 -2.2358e-06
8:87255820 T C 0.044432 1.7221e-05
8:87268414 C T 0.330371 2.0962e-05
8:87272233 T C 0.034603 5.0612e-06
8:87283125 A G 0.027253 1.3507e-05
8:87314996 T C 1.630953 5.3259e-06
8:87332552 G C 0.473337 1.6765e-05
8:87340175 C T 0.177274 1.5668e-05
8:87340870 A G 0.503463 1.7468e-05
8:87352724 A G 0.055859 -4.4175e-06
8:87356230 T C 0.036837 -3.9201e-06
8:87356577 T C 0.040383 -5.5665e-06
8:87361783 C G 0.081218 2.0596e-05
8:87366955 C T 0.069503 2.2463e-05
8:87378816 G T 0.036796 9.7974e-06
8:87381836 G A 0.032652 -4.5816e-06
8:87381974 T C 0.125368 -5.2322e-06
8:87386539 G A 0.043089 7.0099e-06
8:87404553 G A 0.059109 -6.5584e-06
8:87413262 A G 0.865435 -6.3151e-06
8:87427913 G A 0.098908 2.1006e-06
8:87446737 G A 0.053530 -1.6407e-05
8:87448648 G A 0.032914 -3.1661e-07
8:87466332 C T 0.029922 6.7027e-06
8:87467096 T C 1.078617 9.1322e-06
8:87475137 T C 0.504200 1.6872e-05
8:87481300 C T 0.877586 5.4835e-06
8:87519315 G T 0.547480 5.6945e-06
8:87521190 A G 0.353225 1.3829e-05
8:87527833 G C 0.024122 8.1290e-06
8:87529297 C A 0.972458 -1.8991e-05
8:87530470 A G 0.177651 2.0245e-05
8:87544174 A G 1.517813 -1.5073e-05
8:87558210 T G 0.077040 -4.6712e-06
8:87562330 C T 0.252845 -2.1817e-06
8:87563878 A G 0.444615 -1.3908e-05
8:87564804 G A 0.097459 1.8147e-06
8:87566159 A G 1.679478 -1.8538e-06
8:87567193 T C 0.658080 9.5396e-06
8:87567528 T G 0.171293 -1.3437e-05
8:87567848 C A 0.824613 -2.6078e-06
8:87568644 G T 1.500603 6.2003e-06
8:87568924 A G 0.049161 -1.6183e-06
8:87569348 A G 0.059650 2.6641e-05
8:87571252 G A 0.321406 2.4076e-06
8:87573120 T C 0.427239 8.6071e-06
8:87573853 C T 0.242764 7.7770e-06
8:87578131 T C 1.253127 4.6192e-06
8:87592652 A C 0.020501 -2.5424e-05
8:87605448 A G 0.225367 5.0636e-06
8:87605958 A G 0.020185 1.6928e-06
8:87617188 C T 0.519262 1.4445e-05
8:87622378 A G 1.813142 1.4702e-05
8:87627003 C T 0.493647 3.6825e-05
8:87628034 A G 0.190125 2.7648e-05
8:87628728 T C 0.192032 -7.2578e-06
8:87629320 G A 1.946453 1.4255e-05
8:87629825 G A 0.325479 -2.8125e-05
8:87630580 G A 0.059171 -8.9904e-06
8:87642150 A C 0.598379 -4.8133e-07
8:87642538 G A 0.811796 3.1643e-06
8:87643240 G A 0.154179 2.5980e-05
8:87660100 C T 0.130835 1.4661e-05
8:87666251 G T 1.281866 -3.9926e-06
8:87668403 A G 0.101427 -1.8057e-06
8:87669084 T C 0.130285 1.5905e-05
8:87669743 A G 0.816906 1.3653e-06
8:87675958 C A 0.195850 2.4044e-07
8:87679303 C A 1.649108 -8.3546e-06
8:87680833 C T 0.207678 -1.2803e-05
8:87693474 A C 0.077132 -1.0077e-05
8:87717416 A T 0.050035 1.5363e-05
8:87720419 C A 1.058579 3.0414e-05
8:87735676 C T 0.099231 9.4311e-06
8:87738123 A G 0.526510 3.8268e-06
8:87751870 C A 0.050640 -1.2021e-05
8:87755776 C T 0.045976 3.5852e-05
8:87774809 C T 0.305284 8.1682e-06
8:87777074 A C 0.044694 7.0471e-06
8:87782582 C T 0.980570 2.9503e-05
8:87784959 C T 1.660188 4.5946e-05
8:87790552 G A 0.691629 -6.6164e-07
8:87798380 A G 1.833004 6.1489e-05
8:87798531 C T 0.365199 -2.2676e-06
8:87799876 A G 0.046652 -8.5010e-06
8:87800940 A G 0.169791 6.5755e-06
8:87801135 G T 0.332380 -1.1906e-05
8:87801636 C T 0.050627 2.4666e-06
8:87806090 G A 0.160094 -1.7859e-06
8:87810123 A G 0.042287 1.2515e-05
8:87821164 T C 0.020504 7.3979e-06
8:87821599 G T 1.424685 6.8648e-05
8:87824179 C G 0.020647 6.3544e-06
8:87824751 C T 0.273618 -9.0871e-06
8:87830503 A G 0.449531 1.3958e-05
8:87836782 G A 1.305304 5.2103e-05
8:87843034 A G 0.043365 -7.1330e-06
8:87845431 A G 0.830441 2.3606e-05
8:87845545 G A 0.066630 1.2257e-06
8:87847772 G C 0.028406 -8.0259e-06
8:87862534 A G 0.021259 2.3035e-06
8:87868901 G A 0.109529 -3.2360e-05
8:87869245 T C 0.286955 1.5030e-05
8:87871734 G A 0.027321 -2.4998e-06
8:87876114 A G 1.341125 3.5486e-05
8:87881105 A G 0.162559 4.2158e-06
8:87883038 A G 1.286367 3.5646e-05
8:87884197 G A 0.026838 -5.8411e-06
8:87905913 A C 1.005273 7.5797e-06
8:87910389 T C 0.061598 1.0197e-05
8:87916821 C T 0.163392 -3.9234e-05
8:87922285 T C 0.658447 -4.1191e-05
8:87922830 C T 0.024390 4.2994e-06
8:87924522 G A 1.839586 -2.6786e-05
8:87936236 T C 0.095443 8.2202e-06
8:87939964 G C 0.104157 -1.5206e-05
8:87940916 A G 1.063349 1.8504e-05
8:87959736 T C 1.109308 1.4636e-05
8:87961240 C T 0.114312 3.6600e-05
8:87965008 A G 0.022799 1.0785e-05
8:87973623 A G 0.095073 1.0672e-05
8:87975873 G A 0.065368 2.9658e-05
8:87979777 T C 1.077900 -6.4369e-06
8:87980821 T G 0.060197 2.9855e-05
8:87984852 G A 0.026168 -4.7868e-06
8:88004932 G T 0.060636 -1.8155e-05
8:88007114 G A 1.160999 -1.4489e-05
8:88008589 A G 0.037721 -3.1805e-05
8:88011025 C G 0.319747 -3.2828e-05
8:88014254 T C 0.022643 -8.2312e-06
8:88035157 G T 0.618326 1.5833e-06
8:88037170 C T 0.701094 1.7362e-05
8:88043574 C A 0.777482 5.2869e-06
8:88073756 C T 0.099163 1.3649e-05
8:88080246 G A 0.549734 2.2309e-05
8:88088357 G A 1.068948 5.2229e-05
8:88100869 T C 0.061261 -1.7993e-06
8:88115347 T C 0.209871 -6.9762e-06
8:88146064 C T 0.618778 1.6762e-05
8:88148087 G T 0.044646 1.6862e-06
8:88152043 A G 0.939466 6.4336e-05
8:88155049 T G 0.026029 7.1958e-06
8:88161587 T G 0.460577 4.1858e-05
8:88167097 T C 0.055611 9.1479e-06
8:88191970 G A 1.836336 1.4924e-05
8:88198684 G A 0.043678 2.6247e-06
8:88202730 T C 0.040210 1.8981e-05
8:88218888 T C 0.168325 -3.9900e-06
8:88225235 G A 0.051922 1.8603e-05
8:88228828 G A 0.055444 5.6648e-06
8:88245643 G A 1.018696 6.5832e-06
8:88255320 A C 0.241262 -1.1143e-05
8:88258113 A G 0.059609 7.6570e-06
8:88266335 G C 0.037398 -2.2836e-05
8:88284473 T C 0.482822 3.9948e-05
8:88289642 T C 0.028735 -5.3278e-06
8:88327180 G A 0.825854 6.6586e-06
8:88327235 A G 0.171443 -2.1053e-05
8:88357209 T C 0.058593 -7.6379e-07
8:88377699 G A 0.835758 1.0336e-05
8:88381907 C T 0.132454 -1.2660e-05
8:88385077 A C 0.215647 6.5066e-06
8:88404650 A G 0.231582 3.4141e-05
8:88405837 C A 1.945970 6.4942e-06
8:88406209 G A 0.026349 7.9279e-06
8:88406738 T C 0.046489 -2.4489e-05
8:88407275 T C 1.049447 1.2968e-05
8:88413427 C T 0.701655 1.7480e-05
8:88417691 T G 0.084329 1.8936e-05
8:88432752 C A 0.053132 1.9268e-05
8:88447171 A G 0.095304 -2.0800e-05
8:88447536 C T 0.036480 2.0088e-06
8:88457641 T C 0.103824 3.3186e-05
8:88465534 G A 0.536842 3.2459e-05
8:88467887 A G 0.090347 -8.9293e-07
8:88495748 T G 1.024761 1.5509e-05
8:88501606 G A 1.948109 9.6874e-06
8:88509375 G A 0.040047 -1.0353e-05
8:88515393 T C 1.397259 -1.2858e-05
8:88516087 A G 0.458269 2.4064e-05
8:88520186 G C 0.050685 2.4474e-06
8:88533806 T C 1.026485 2.0404e-05
8:88540597 G A 0.138182 3.2205e-06
8:88549180 A C 0.076996 -2.3996e-06
8:88549242 G A 0.546766 9.2801e-06
8:88558499 T C 0.485804 9.4566e-07
8:88558575 G A 0.499393 1.2633e-05
8:88576356 A G 0.026063 -1.7119e-05
8:88582767 A G 0.029493 -5.5145e-07
8:88586894 A C 0.039027 -1.6865e-05
8:88589190 C T 0.108567 2.3324e-05
8:88590643 T C 1.542510 2.4137e-05
8:88595746 C T 0.693921 1.3389e-05
8:88599622 C G 0.027015 4.3328e-06
8:88606266 C A 0.065770 -8.0535e-06
8:88611547 G C 0.514199 -3.1532e-06
8:88612330 G A 0.084951 -7.2595e-07
8:88613023 A C 1.025172 -1.1456e-05
8:88613898 G A 0.463348 -7.2635e-06
8:88635942 A G 0.466809 -3.7872e-06
8:88636788 G A 0.503979 -7.7533e-06
8:88683968 G A 0.157354 -1.9083e-06
8:88684691 T C 0.075714 7.4163e-06
8:88707191 C T 0.493307 -8.3238e-06
8:88754614 C G 0.155494 1.5043e-05
8:88754691 C T 0.567220 7.8147e-06
8:88760459 T C 0.041702 9.1039e-07
8:88783465 A G 0.641954 -3.2430e-07
8:88788057 G C 0.490445 2.7889e-05
8:88792444 C G 0.135459 2.6054e-06
8:88795281 C T 0.224021 -2.2217e-05
8:88800344 A C 0.031608 1.3415e-05
8:88825317 C T 0.332645 2.7470e-06
8:88836533 A G 0.285340 -9.9823e-06
8:88840665 T C 0.035562 -6.5252e-06
8:88842121 G A 0.038751 9.5912e-06
8:88846911 C T 0.111705 -4.4081e-06
8:88846922 A G 0.077077 -2.1557e-05
8:88868071 A G 0.199291 4.9017e-05
8:88868340 A C 1.325757 2.5860e-05
8:88873415 C T 0.095851 1.4371e-05
8:88883049 A G 0.044368 8.0259e-06
8:88902333 T C 0.567485 -4.0786e-06
8:88906015 C T 0.092108 -2.1028e-05
8:88925914 C T 0.022061 -2.0496e-05
8:88929498 T A 0.038258 2.2324e-06
8:88933558 G A 0.034430 -6.9795e-06
8:88951114 A G 0.303696 1.3737e-05
8:88955895 A C 0.211037 -1.2970e-06
8:88960182 A G 0.044884 -9.7353e-06
8:88970260 T C 0.075843 3.8574e-06
8:88984206 A G 0.070509 2.5118e-07
8:88988854 G A 0.031166 5.5670e-07
8:88990773 A G 0.163630 -3.2279e-05
8:89008336 C T 0.088851 7.4357e-06
8:89009391 A C 0.056821 -3.1561e-05
8:89013409 G A 0.074446 -6.3648e-06
8:89019298 T C 0.165133 -3.4802e-05
8:89030490 G A 0.191393 -1.8849e-05
8:89031066 G A 0.050198 1.6615e-05
8:89031613 T C 0.559516 2.1049e-05
8:89033608 A G 0.080300 3.2377e-06
8:89045137 A C 0.021592 -8.2286e-06
8:89061832 A C 0.057287 -1.6943e-05
8:89071085 A G 0.116359 -6.2296e-06
8:89071882 G A 0.068088 -2.9706e-05
8:89080413 A G 0.241666 1.4635e-05
8:89083979 G A 0.505560 -6.5731e-05
8:89085386 A G 0.063325 -1.5333e-05
8:89088470 G A 0.047281 -4.5071e-05
8:89089426 C T 0.476815 3.6218e-05
8:89093270 C T 0.076465 -2.5796e-05
8:89093298 C T 0.901473 3.0305e-05
8:89105362 C T 0.036810 -1.5920e-05
8:89105615 T G 0.248228 -4.6505e-05
8:89114156 A G 0.446087 1.6698e-05
8:89115041 C T 0.225344 1.7403e-05
8:89125990 C T 0.206716 2.7279e-05
8:89126488 C T 0.471759 -3.2577e-07
8:89130456 G A 0.021786 -1.6940e-05
8:89150361 T G 0.031428 3.3480e-06
8:89151043 G A 0.113075 1.3911e-05
8:89155126 G A 0.065583 -1.4534e-06
8:89168500 C T 0.050079 -6.4718e-06
8:89175378 A T 0.107635 1.6419e-05
8:89177987 T C 1.028915 3.6081e-06
8:89180432 G A 0.139842 -4.9586e-05
8:89194093 A C 0.044133 9.3792e-06
8:89205877 T C 0.065851 3.5528e-05
8:89207265 A C 1.588190 2.0985e-05
8:89209945 C T 0.236029 3.1373e-05
8:89212458 G A 1.644562 1.0137e-05
8:89216596 A G 0.104490 6.4508e-06
8:89223569 A G 1.646864 -1.2322e-06
8:89224097 C T 0.057981 1.4883e-06
8:89224300 G A 0.119242 -7.0824e-05
8:89226636 T C 0.183509 8.5479e-06
8:89257220 C T 0.093203 -6.0801e-06
8:89262825 C A 0.055937 1.3612e-05
8:89268529 G A 0.124080 7.0241e-06
8:89273385 T C 0.060626 7.7208e-06
8:89281781 G A 1.674331 -5.4814e-06
8:89295739 A C 0.074130 -6.5549e-05
8:89298359 G A 0.259661 8.6548e-06
8:89304622 G A 0.115791 -3.2602e-05
8:89304721 C A 0.170253 1.3856e-05
8:89309845 C G 0.078125 1.9593e-05
8:89327637 T G 0.041206 1.2220e-05
8:89334509 C T 0.482479 2.9804e-05
8:89335728 C A 0.065416 1.6702e-05
8:89340301 T C 0.053095 1.4180e-05
8:89343912 T G 0.049794 -2.8565e-05
8:89352314 G A 1.400550 9.8988e-06
8:89354371 A G 0.202160 3.2107e-05
8:89361555 G A 0.198169 3.0495e-06
8:89362209 A G 0.060415 -8.9060e-06
8:89371069 T C 0.378655 8.2292e-06
8:89378750 T C 0.085839 -9.5014e-06
8:89393211 A G 0.071247 1.9152e-05
8:89402524 G A 1.401186 1.0588e-05
8:89408785 G T 0.026733 -1.8219e-05
8:89416077 A G 0.051144 -8.5747e-06
8:89418769 A G 0.027426 -1.4953e-05
8:89432719 G T 0.044211 -2.4308e-06
8:89449328 C T 0.136397 1.4079e-05
8:89486235 A G 0.063390 5.9815e-06
8:89498225 C A 0.189360 -1.1746e-05
8:89501797 T C 0.071621 -5.1113e-05
8:89513786 C A 0.110334 -1.0133e-06
8:89520084 T C 0.163314 1.6233e-06
8:89530470 T C 0.213604 -2.9417e-05
8:89531215 G A 0.093114 -1.4365e-05
8:89533747 A G 0.024462 -4.0823e-06
8:89550545 A G 0.134351 1.4102e-05
8:89552515 G A 0.026529 -1.6985e-05
8:89552622 G T 0.337888 3.7284e-06
8:89565212 C T 0.023452 -1.5618e-06
8:89585048 A G 0.337504 4.5424e-06
8:89597291 A G 0.053595 -6.6431e-06
8:89602914 A G 0.065161 6.7792e-06
8:89605388 C A 0.089045 -7.5448e-07
8:89606340 T G 0.086043 -1.6814e-05
8:89652586 T C 0.027970 9.0863e-06
8:89653153 C T 0.084537 1.1906e-05
8:89677161 G A 0.315470 3.6545e-05
8:89680865 G A 0.052881 5.7357e-06
8:89687020 T C 0.169325 1.9034e-05
8:89693007 C A 0.047377 -7.6378e-06
8:89697935 A G 0.054360 2.9193e-05
8:89729597 A G 0.653983 8.3719e-06
8:89743998 T C 0.063023 3.9207e-06
8:89747751 C T 0.645776 2.5700e-06
8:89751997 A G 0.109104 -5.8242e-05
8:89760620 G A 0.343715 1.8040e-05
8:89761889 T C 0.050695 -1.5506e-05
8:89763009 G A 1.481279 2.0393e-05
8:89764001 A G 0.054040 9.4291e-06
8:89771080 A G 0.037843 -2.5675e-05
8:89772438 G A 0.081932 -3.1076e-06
8:89772613 C T 1.736395 -9.1861e-06
8:89779749 C A 0.136979 1.8947e-05
8:89795139 T G 0.056281 1.7648e-05
8:89800669 C T 0.130533 3.6450e-05
8:89801396 C T 0.123094 -1.9882e-05
8:89806185 T G 0.353813 -5.4525e-05
8:89807932 A G 0.148259 -7.4490e-09
8:89809252 T C 1.246841 3.6677e-05
8:89820819 G A 0.049396 -2.5034e-05
8:89850014 C A 1.876376 -1.0958e-05
8:89851181 G A 1.254269 1.3947e-05
8:89856333 C A 1.450171 -1.5171e-05
8:89864220 C T 0.528084 2.1039e-05
8:89866206 C A 0.021130 -9.6546e-06
8:89866534 A G 0.419681 -7.0498e-06
8:89875324 A C 0.064291 -2.8152e-05
8:89875994 C T 1.437785 -1.6618e-05
8:89876276 C T 0.284395 -5.8150e-07
8:89885268 A C 0.095566 -3.4542e-06
8:89885524 T C 0.021330 5.5844e-06
8:89886631 G A 0.114309 -2.7143e-06
8:89886755 C A 1.428779 -1.9447e-05
8:89891698 G A 0.299779 -1.1268e-05
8:89908404 G A 0.023721 -1.3902e-05
8:89932366 A G 0.545709 -1.6692e-05
8:89938931 T C 0.094348 -9.5490e-06
8:89939740 A G 0.057297 6.2019e-06
8:89940602 G A 0.262133 -1.3446e-06
8:89941214 T C 0.469451 -1.9618e-05
8:89952714 G A 0.062941 -2.8436e-05
8:89954722 C G 0.060578 -2.2510e-06
8:89980087 G A 0.201640 -1.7440e-05
8:89983970 G A 0.058984 -2.3881e-05
8:89986154 C T 1.117705 8.1260e-06
8:89986241 A G 0.076710 -3.0247e-06
8:90000296 C T 0.049270 -3.6131e-06
8:90007146 G T 0.031183 -7.2327e-06
8:90012450 C T 0.024186 -1.8417e-07
8:90020164 C T 0.385468 4.1279e-06
8:90021828 G C 0.605070 -7.9316e-06
8:90046079 C T 0.030677 6.7926e-06
8:90050625 G A 0.065083 4.6148e-07
8:90052153 T C 0.060190 2.2397e-06
8:90061475 A G 0.573043 8.9889e-06
8:90068271 C T 0.021779 2.0093e-05
8:90068999 G T 0.200651 -1.1189e-05
8:90069524 G A 1.287078 -1.8866e-05
8:90074929 G C 0.237685 1.9317e-05
8:90075919 T C 0.043882 -7.3398e-06
8:90081326 A G 0.033859 1.2645e-05
8:90086083 G A 0.077445 4.4371e-06
8:90093243 A G 0.095147 -1.2225e-05
8:90093816 A C 1.850568 -8.8576e-06
8:90093870 C T 0.159805 2.1371e-05
8:90108301 T C 1.279326 -1.3377e-06
8:90108827 A G 0.066752 1.8920e-06
8:90123443 G A 0.107550 3.0221e-05
8:90125609 T A 0.060316 -4.5361e-06
8:90131968 A G 0.078084 -1.8587e-05
8:90141406 C T 0.025363 -1.0820e-05
8:90143731 A G 0.609462 -3.3612e-06
8:90149285 A G 0.027913 -4.3116e-05
8:90159006 C T 0.134997 3.5736e-06
8:90162783 A G 0.027722 -2.2871e-06
8:90163947 T C 0.029748 2.4483e-07
8:90171757 C T 1.845815 -5.3643e-06
8:90172919 A G 0.069771 -2.5184e-05
8:90186631 G A 0.064896 -2.0936e-05
8:90199010 C T 0.117705 9.3280e-06
8:90199318 T C 1.938490 -1.7709e-05
8:90200909 A G 0.072420 -1.0516e-05
8:90201102 C A 1.939337 -1.9600e-05
8:90205075 A G 0.051711 -1.9333e-05
8:90205426 T C 0.557279 -1.5546e-05
8:90211013 C T 1.024849 6.2807e-06
8:90212048 A G 0.042590 -3.0872e-05
8:90217237 T C 0.023214 1.0892e-05
8:90218284 T C 0.047679 -1.0169e-05
8:90224795 C G 0.063108 4.2188e-06
8:90246044 T G 0.089752 -1.5308e-06
8:90254532 G A 0.673267 -3.6578e-05
8:90257990 T C 0.578691 -3.4487e-05
8:90258092 T C 0.392278 1.4371e-05
8:90262326 C T 0.025529 -7.1592e-06
8:90277338 A G 0.048046 9.0772e-06
8:90284047 C T 0.373352 4.6393e-06
8:90293273 T C 0.068751 7.1990e-06
8:90300185 G A 0.045401 -5.2849e-06
8:90308657 C T 1.335593 2.5278e-05
8:90315858 T C 0.055189 1.4678e-05
8:90316710 A G 0.040441 9.6038e-06
8:90321647 G A 1.339336 2.6851e-05
8:90322822 G A 0.064529 3.1225e-05
8:90329970 A G 0.044589 1.3077e-05
8:90339740 C T 1.200644 7.5917e-06
8:90344763 C T 0.023347 3.2824e-06
8:90346979 G A 0.145271 2.9544e-05
8:90357820 T C 0.606984 -2.7747e-05
8:90359770 C T 0.040723 8.6147e-06
8:90361672 A G 0.082816 2.3328e-05
8:90369994 T C 1.042868 4.8734e-06
8:90374129 T C 0.040057 1.2359e-06
8:90377753 T C 0.046887 4.1314e-07
8:90378188 C T 0.104677 2.8542e-06
8:90385087 G A 0.423241 2.7494e-06
8:90409007 A G 0.744058 -5.7845e-06
8:90413747 C T 0.049916 1.1603e-05
8:90421480 T C 0.122938 -1.1410e-05
8:90432493 G A 0.021633 -2.3243e-06
8:90434722 C A 0.163698 -2.5858e-06
8:90449190 A G 0.401968 3.7647e-06
8:90455863 T G 0.112708 -3.4243e-05
8:90469618 T C 0.025937 1.3136e-06
8:90477272 T C 0.122196 -1.3438e-05
8:90483949 C T 0.037361 -1.0461e-06
8:90489134 A G 0.043593 -7.8200e-06
8:90505208 G T 0.020627 -1.1543e-06
8:90505211 C T 0.160118 1.1438e-05
8:90508864 C T 0.056393 -1.4696e-05
8:90526040 T C 0.032839 -1.7397e-05
8:90527269 T C 0.022854 1.2693e-05
8:90527632 C T 0.771658 -8.2475e-06
8:90529130 A G 0.021160 -6.5923e-07
8:90530743 C T 0.374235 1.6283e-05
8:90534579 C T 0.097786 -1.5723e-05
8:90540705 T C 0.063981 9.0361e-07
8:90544289 G T 0.083428 -5.1000e-06
8:90564114 A G 0.569535 1.5467e-06
8:90574855 T C 0.111463 -1.1723e-05
8:90578495 G A 0.951488 6.0838e-07
8:90589366 T C 0.115910 -2.6304e-05
8:90590606 T G 0.046289 1.3057e-05
8:90594789 G A 0.173537 -7.5240e-06
8:90595852 A G 0.123519 8.3544e-07
8:90597499 G A 0.028538 -1.6443e-05
8:90607469 G A 0.383738 -9.4114e-06
8:90613278 A C 0.755485 1.8253e-05
8:90614604 A G 0.186742 -1.1004e-05
8:90621424 G A 0.093808 -8.4142e-06
8:90622098 T C 0.048866 1.2115e-05
8:90623228 T C 1.549190 1.9320e-05
8:90628008 C T 0.417872 1.2403e-05
8:90629446 G A 0.535295 2.2060e-05
8:90630648 C A 0.058249 -1.3421e-05
8:90630876 C T 0.290919 -4.9181e-06
8:90637269 A G 0.205822 -3.4399e-06
8:90638201 C T 1.433892 -1.0088e-05
8:90638305 G A 1.013830 6.3618e-05
8:90638343 C A 0.062448 6.5321e-06
8:90656988 C T 1.113115 7.5806e-06
8:90682283 T A 1.064508 1.2262e-05
8:90682717 C T 0.209429 1.0741e-05
8:90691111 C A 0.057549 -3.8671e-06
8:90697779 T C 0.047278 -1.8608e-05
8:90702092 T G 0.057430 -1.2662e-06
8:90705949 C T 0.358763 -8.1491e-06
8:90717376 G A 1.176131 -1.5058e-05
8:90769134 A C 0.061724 7.2360e-06
8:90773246 A G 0.228376 -3.8805e-06
8:90778513 A G 1.179789 -1.1590e-05
8:90784979 C T 0.171739 7.2959e-06
8:90793741 A G 0.062166 3.4933e-06
8:90795283 A G 0.065885 -8.5097e-06
8:90798041 A G 0.075830 -6.4177e-06
8:90802993 T C 0.046873 2.8141e-05
8:90804690 A G 0.111276 9.1260e-07
8:90805254 A G 0.157130 -2.2651e-06
8:90809919 T C 0.093067 -2.3357e-06
8:90823687 G A 1.061986 -5.1045e-06
8:90828189 G T 0.052388 -7.1186e-06
8:90837362 C A 0.343416 -1.5311e-06
8:90837994 C T 0.895942 -1.9214e-07
8:90841240 T C 1.305311 -5.3629e-06
8:90849305 A C 0.348023 -8.8186e-07
8:90857841 G A 0.071032 2.7019e-05
8:90861273 A G 0.028915 -1.4131e-05
8:90869980 T C 0.778757 2.3385e-06
8:90881910 T C 0.766990 -2.8082e-06
8:90888750 A G 0.093441 -1.0544e-05
8:90888786 T C 0.413483 1.7195e-05
8:90892267 G A 0.490550 3.2706e-05
8:90898997 G A 0.107543 -1.2162e-05
8:90903135 C T 0.038989 3.0716e-06
8:90915308 T G 0.369602 2.2771e-05
8:90918052 G A 0.100295 1.7654e-06
8:90922743 C A 0.049311 4.8333e-06
8:90939625 T C 0.033362 9.8720e-06
8:90945833 G A 0.104735 -2.4785e-05
8:90949724 A C 0.667372 4.7188e-05
8:90949880 C A 0.740757 2.3544e-05
8:90964017 G A 0.103729 -1.1078e-07
8:90965053 C T 0.195752 -6.1194e-06
8:90973738 G A 0.078162 -5.2825e-06
8:90990479 G C 0.642175 4.3548e-06
8:91005798 T G 0.038802 -1.0730e-06
8:91018214 G A 0.142714 1.4166e-06
8:91018507 A T 0.059096 -4.5285e-06
8:91022867 A G 0.121822 -2.4454e-05
8:91026198 G A 0.050147 -1.5026e-05
8:91032331 C G 0.102964 -1.0996e-05
8:91040394 T C 0.062734 -2.2986e-05
8:91055453 A G 0.081742 1.1702e-05
8:91064126 A G 0.076149 3.4736e-05
8:91064635 G A 0.093278 2.5213e-05
8:91069944 T C 0.350627 2.9619e-05
8:91081655 A G 0.024635 1.0884e-05
8:91083960 C T 0.044565 -1.0096e-05
8:91098256 T C 0.038510 1.3043e-08
8:91131883 T C 0.054418 -3.3176e-06
8:91132141 G A 1.452649 -3.5034e-05
8:91144166 G T 0.038241 -1.4262e-07
8:91144724 C T 1.344371 -1.3861e-05
8:91150304 T C 0.106020 1.9217e-05
8:91152435 C A 0.177804 1.4835e-05
8:91156222 C T 0.084360 -6.5112e-06
8:91167635 G A 0.052276 2.1449e-05
8:91175874 T C 1.468523 -2.6017e-05
8:91180170 G T 0.069897 2.6639e-06
8:91186718 T C 1.474418 -8.0331e-06
8:91189868 A G 0.055686 1.4562e-05
8:91190214 T C 0.575604 8.1557e-06
8:91191332 T C 0.516266 1.0450e-05
8:91191414 G T 0.565608 1.6231e-05
8:91193959 G A 0.049794 -2.9206e-05
8:91197780 T C 1.821992 2.7678e-06
8:91201495 C A 0.137706 6.2975e-06
8:91208410 A G 0.129941 8.6396e-06
8:91212148 G T 0.517575 -1.1719e-05
8:91212707 T C 0.417400 1.6444e-05
8:91228811 G T 0.648305 -8.2463e-06
8:91229154 T C 0.297739 -1.5209e-06
8:91239930 A G 0.045850 -1.0642e-05
8:91240350 A G 0.043528 -4.4115e-06
8:91248548 A C 0.096076 -4.0875e-06
8:91257753 C T 0.677081 -1.6041e-05
8:91267588 A G 0.617425 9.2134e-06
8:91288667 G A 0.102063 -4.2244e-05
8:91298903 T C 0.064661 -4.6160e-07
8:91303333 A G 0.632523 7.8149e-07
8:91305942 C T 0.125487 5.2631e-06
8:91306090 C T 0.111246 3.2218e-05
8:91313538 C T 0.035501 1.1184e-05
8:91329260 C T 0.067711 2.3192e-05
8:91333960 T G 0.691398 -1.2099e-05
8:91336887 A G 0.753523 -1.1464e-05
8:91350756 G A 0.595360 -1.0020e-05
8:91355968 A G 0.745557 -1.5071e-05
8:91363648 C T 0.648475 -1.8928e-05
8:91374079 G T 0.041447 -9.3399e-07
8:91379014 A G 0.029551 -6.8725e-06
8:91397466 G A 0.847926 -8.2142e-06
8:91397666 A C 0.211894 -1.4567e-05
8:91398545 T C 0.074143 9.5069e-06
8:91416071 G A 0.721993 5.3528e-06
8:91421815 G A 0.036915 -1.0269e-06
8:91431818 T C 0.635777 -1.3448e-06
8:91444998 A G 0.040247 -1.4810e-05
8:91452525 G A 0.025441 -4.1475e-06
8:91456744 T C 0.040805 -1.0209e-05
8:91457626 G A 0.777675 -1.2685e-05
8:91467079 G A 0.086400 2.3639e-06
8:91475527 A G 0.021772 -1.0019e-05
8:91476954 G A 1.955741 2.1894e-06
8:91479755 T G 0.777556 -3.3716e-05
8:91486683 G T 0.098908 8.3572e-06
8:91488124 G A 0.023874 -8.0539e-06
8:91502334 A G 0.064593 -6.2821e-06
8:91515272 G A 0.049930 1.2141e-05
8:91521855 T C 0.044130 -1.3157e-05
8:91533118 A G 0.042158 -1.6955e-05
8:91538474 C A 0.693843 -4.5515e-05
8:91543032 T C 0.039747 3.8351e-05
8:91543973 G A 0.038761 -9.1859e-06
8:91551126 A G 0.053183 -1.9958e-05
8:91580885 C T 0.263126 2.9417e-05
8:91581518 G T 0.074188 -4.0181e-05
8:91592695 C T 0.047006 -8.3890e-06
8:91599655 A G 0.022813 1.3209e-06
8:91606610 C T 0.141990 -2.6184e-05
8:91607675 T C 0.127232 9.1184e-06
8:91617558 A G 0.053262 -4.6350e-05
8:91617934 A G 0.338503 -4.2552e-05
8:91619162 G A 1.941217 4.5214e-05
8:91622488 C T 0.277184 2.4253e-05
8:91625621 T C 0.090309 8.1854e-06
8:91626995 A G 0.112912 -3.3759e-05
8:91627046 C T 0.039741 7.8762e-06
8:91641098 C T 0.074330 -4.5505e-05
8:91691631 A G 0.895282 -9.1932e-05
8:91726421 T C 0.048532 1.6388e-06
8:91777389 T C 0.088555 1.7239e-05
8:91777848 G A 1.001754 -4.3720e-05
8:91781731 G A 0.035504 7.6938e-06
8:91787009 C T 0.110042 1.4022e-05
8:91797902 C T 0.435211 -2.8045e-05
8:91804501 A G 0.090323 1.9850e-05
8:91807448 A G 0.531324 1.6806e-05
8:91809593 G A 0.066439 -1.4540e-06
8:91833096 G T 0.066426 -1.5689e-05
8:91833431 T C 0.056597 1.0046e-05
8:91835733 G A 0.140630 -3.4321e-05
8:91835820 T G 0.061340 -9.8119e-06
8:91837264 A C 0.021725 -5.4682e-06
8:91837786 A C 0.092727 -4.1914e-06
8:91852033 A G 0.101821 -3.0992e-06
8:91894514 C T 0.514495 4.3945e-06
8:91897705 T A 0.069826 1.3572e-05
8:91914131 T G 0.026277 9.6392e-07
8:91928782 A G 0.054499 1.3411e-06
8:91931748 T C 0.088691 3.0035e-05
8:91932377 C T 0.702471 -1.3588e-05
8:91942390 C A 0.036280 -2.5015e-05
8:91964558 A G 0.163474 -1.7676e-05
8:91966595 G A 0.134137 2.3565e-05
8:92044183 A G 0.096834 -4.8701e-05
8:92046668 T G 0.021208 -1.9804e-05
8:92056959 G A 0.136907 3.3291e-06
8:92059531 G T 0.066096 2.2176e-05
8:92064862 G A 1.431730 2.0350e-05
8:92068190 C T 0.084312 3.0413e-05
8:92075861 T C 0.074888 -1.3551e-06
8:92083230 T C 1.273927 1.5942e-05
8:92095631 G A 0.139369 4.3428e-06
8:92097355 G A 0.063108 1.5455e-05
8:92121530 T G 0.066038 2.3615e-05
8:92123208 C T 0.240432 2.4281e-05
8:92123340 A G 1.212112 8.7065e-06
8:92126353 T C 0.049695 -1.3489e-05
8:92129222 C T 0.139797 2.9446e-05
8:92136728 T C 1.127704 4.1090e-06
8:92144321 T C 0.089660 1.2987e-05
8:92153391 C T 0.125484 1.8215e-05
8:92158920 G A 0.141966 7.2703e-06
8:92183567 T C 1.360905 1.3175e-05
8:92184442 G A 0.022826 -7.4174e-07
8:92193751 G A 0.032152 2.7105e-06
8:92195910 T C 0.128785 -3.4706e-06
8:92213022 A T 0.042838 -1.3048e-05
8:92225193 T C 0.042766 1.9208e-05
8:92231942 T C 0.062309 -6.4501e-06
8:92242762 C A 1.187840 4.8404e-06
8:92265523 T C 1.245267 -3.2463e-05
8:92282600 A G 0.067150 -6.3445e-06
8:92284206 A G 0.129486 2.5093e-05
8:92290315 G A 0.325492 1.5486e-05
8:92295115 T C 0.062115 -2.4442e-05
8:92300107 T C 1.330745 4.3894e-06
8:92311756 C T 0.159125 1.5469e-05
8:92329034 A G 0.029395 1.2890e-05
8:92333455 G A 0.054343 1.6973e-05
8:92341677 T C 0.194762 -1.7602e-06
8:92345601 G A 1.321185 -3.2002e-06
8:92346523 G A 0.060823 1.8089e-05
8:92348251 T C 0.099887 -2.2964e-06
8:92354673 A G 0.481238 -3.5022e-05
8:92354921 A G 1.741093 -2.0612e-05
8:92358773 G A 0.110783 3.3576e-07
8:92359548 A G 0.029493 -7.1655e-06
8:92361206 A G 0.794202 7.5185e-06
8:92377756 C G 0.799693 -2.2534e-05
8:92379158 A G 0.082711 -5.5120e-05
8:92382807 T C 0.354241 2.0554e-05
8:92395500 C T 0.072358 7.8049e-06
8:92396090 C T 0.127544 1.2342e-05
8:92396421 A G 0.045432 -1.1946e-05
8:92400017 C T 0.028800 -9.7069e-06
8:92409428 G T 0.056148 -9.3097e-06
8:92419893 G A 0.022041 -1.0118e-06
8:92420120 C T 0.034549 -3.3964e-06
8:92434547 T G 0.075146 1.3349e-05
8:92459977 A G 0.041155 1.5648e-05
8:92462694 A G 0.123407 -6.5629e-06
8:92481687 A G 1.940673 2.5688e-05
8:92501812 C T 0.071216 1.5957e-05
8:92513233 C T 0.025155 1.0519e-05
8:92528310 A G 1.406711 3.4394e-05
8:92531120 C T 1.133283 1.6689e-05
8:92546836 G A 0.505091 1.0156e-05
8:92588909 G A 0.071172 -4.4921e-07
8:92603391 C A 0.037184 -7.3645e-06
8:92627508 G A 0.025560 -1.5731e-05
8:92640556 T C 1.136156 1.6267e-05
8:92653740 C T 1.158119 -3.9171e-06
8:92660078 C A 1.966865 8.3979e-06
8:92676044 G A 0.245399 1.0828e-05
8:92685569 G A 0.909286 -6.1107e-06
8:92702960 G T 0.116988 3.6729e-06
8:92752240 G T 0.026859 -1.2332e-05
8:92763992 A G 0.105279 -1.1559e-05
8:92765932 T C 0.246535 -1.3598e-05
8:92766829 C T 1.010471 -1.7165e-05
8:92785127 C T 0.866812 -2.8576e-05
8:92786474 T C 0.190478 -3.2854e-06
8:92814026 A G 0.894051 -3.3694e-05
8:92814660 A C 0.027862 -1.6873e-05
8:92815279 T G 0.038398 -3.9034e-05
8:92816426 C T 0.598848 -2.0452e-05
8:92837615 C T 1.301588 2.6237e-06
8:92838980 T C 0.160043 2.7659e-05
8:92852705 G A 0.035175 -3.4311e-05
8:92858211 C T 0.385703 -2.0866e-05
8:92864224 T G 1.118950 -5.5568e-06
8:92866188 A G 0.214573 -2.5619e-05
8:92867821 T C 1.110705 -9.0785e-06
8:92868902 T C 0.072134 1.2036e-05
8:92869618 C T 0.493562 2.6373e-05
8:92870759 G A 0.744095 8.3849e-06
8:92875158 A G 0.057583 -2.4022e-05
8:92875269 T G 0.083993 -2.0908e-05
8:92878400 A G 0.383993 -3.4594e-05
8:92880701 C G 0.075836 1.1097e-05
8:92889152 G T 0.072491 -2.5118e-05
8:92891847 G A 0.177301 2.7851e-05
8:92900309 A G 0.380733 -1.3775e-05
8:92902131 G A 0.021565 -2.2140e-05
8:92916704 A C 0.087443 -1.9607e-05
8:92919187 G T 0.844672 1.1588e-05
8:92922516 G T 0.133287 2.1409e-05
8:92923374 A G 0.066443 -9.1885e-06
8:92925065 A C 0.100958 -1.2227e-05
8:92945933 C T 0.050991 2.7598e-06
8:92948073 A G 0.208905 3.6492e-05
8:92948617 C T 0.946082 1.4403e-06
8:92965409 T C 0.533340 2.5077e-06
8:92965483 T G 0.098105 8.6369e-06
8:92966406 A G 0.039836 -1.0856e-05
8:92966495 T C 0.939300 -7.9217e-07
8:92967910 A C 0.303087 -1.4137e-05
8:92968346 T C 0.158524 7.5276e-06
8:92976943 T C 1.742776 2.5222e-05
8:92981677 A G 0.086672 -3.8460e-05
8:92982013 C T 0.065848 -3.0016e-06
8:92984848 A G 0.067748 -1.7846e-05
8:92986883 C T 0.069516 4.6107e-05
8:93011154 T C 0.059990 -6.5699e-06
8:93015817 T C 0.034872 -2.9534e-06
8:93043125 G A 0.187126 4.4247e-07
8:93057478 C T 0.454311 -1.9493e-05
8:93075639 A C 0.078723 6.0517e-07
8:93094502 A T 0.134402 -9.4171e-06
8:93121945 C A 0.026379 2.0211e-06
8:93122755 T C 0.049250 -1.5786e-07
8:93131256 G T 0.024788 1.4184e-05
8:93134275 G A 0.043229 3.4083e-06
8:93147670 A G 0.126694 -6.3131e-06
8:93153495 A G 0.045384 1.0566e-05
8:93162375 A G 1.266866 5.0023e-06
8:93167725 A G 0.061115 7.7542e-06
8:93173907 T C 0.252580 2.4756e-05
8:93176856 C T 1.531396 1.5371e-05
8:93181732 C T 0.060609 1.3693e-05
8:93182601 A G 1.211445 2.6786e-05
8:93184049 C G 0.056046 8.8618e-06
8:93187720 C A 0.075228 7.9694e-06
8:93188401 C T 0.175648 -7.5038e-06
8:93190014 G T 1.152958 -1.4471e-06
8:93199456 G A 0.751218 -5.9763e-06
8:93208962 G A 0.032944 -5.5800e-07
8:93210580 T G 0.050457 -7.4261e-06
8:93213395 G A 0.127279 3.2529e-06
8:93217318 C T 1.739798 4.8349e-05
8:93219721 G A 0.037425 4.0071e-05
8:93219949 G A 0.028460 3.0515e-06
8:93240419 C T 0.670700 -8.0995e-06
8:93244504 G A 0.799839 -1.5894e-06
8:93246242 G T 0.536988 3.3139e-05
8:93249317 T C 0.052952 -4.8531e-06
8:93266619 G A 0.284657 1.1412e-05
8:93274690 G A 1.465660 -9.8938e-06
8:93275947 G C 0.043072 -8.0304e-06
8:93288731 C T 0.047662 -5.8158e-05
8:93291163 C A 0.519972 -1.1757e-05
8:93311945 C G 0.083901 -7.2553e-06
8:93313269 G A 0.051120 3.0077e-05
8:93313342 A G 1.443412 -5.6119e-06
8:93314586 C A 0.146165 1.7268e-05
8:93329844 A G 1.978027 -1.7018e-06
8:93332789 C T 0.060609 -8.7426e-06
8:93358410 C T 0.366939 3.1585e-05
8:93390072 A G 0.034199 -1.1541e-05
8:93408133 T C 0.064637 1.0656e-05
8:93410396 A G 0.558417 2.0141e-05
8:93415393 A G 0.099795 -9.9620e-06
8:93418040 A G 0.134626 -1.1740e-05
8:93427238 C T 0.491781 2.0174e-05
8:93431736 G A 0.567104 -2.1285e-05
8:93442544 T G 0.035385 -1.1113e-05
8:93448523 A G 0.055495 -9.0748e-06
8:93454660 C T 0.175203 2.4131e-06
8:93458872 A C 1.240775 -4.0177e-06
8:93466667 C T 0.036314 3.6862e-05
8:93466714 A G 0.079896 -6.7963e-06
8:93475137 A G 0.191934 2.5586e-05
8:93475918 C T 0.071709 -6.2369e-05
8:93482793 A G 0.037949 -1.3763e-05
8:93483125 A G 0.678710 -3.8434e-05
8:93488906 C A 0.490333 -2.3631e-06
8:93493264 T C 0.744646 -2.0442e-05
8:93493736 T C 0.727763 -3.9312e-05
8:93501729 C T 1.077261 -9.3820e-06
8:93504197 T C 1.264561 -2.6735e-05
8:93505724 G A 0.148263 -2.8941e-05
8:93521585 G T 0.040614 -2.2210e-05
8:93521765 G A 0.182744 -8.5910e-06
8:93524692 G A 1.561372 -8.6567e-06
8:93534714 T C 0.371587 -1.4272e-06
8:93535437 T C 0.542210 -1.1618e-05
8:93548986 A G 0.028841 5.7434e-06
8:93549842 C T 0.966525 -9.0804e-06
8:93551834 T C 0.068986 -2.0670e-05
8:93552442 C A 0.027076 9.7208e-06
8:93553458 C T 0.942645 -2.0395e-05
8:93553737 C T 1.005810 -1.5322e-05
8:93554257 T C 0.888166 -2.2044e-05
8:93556340 C A 0.036283 3.4656e-05
8:93557697 G A 0.025971 -1.9125e-05
8:93557767 T C 0.068221 1.0548e-05
8:93559251 T C 0.184529 5.8347e-06
8:93562238 A C 0.043089 1.5017e-05
8:93562657 A G 0.107914 -1.6017e-05
8:93563752 C T 0.195259 -6.8846e-06
8:93567901 G A 0.095719 -9.9354e-06
8:93577910 G T 1.201079 1.7540e-05
8:93583050 A G 0.037429 4.1999e-05
8:93584392 C T 0.267501 -1.0774e-05
8:93586384 T C 0.093043 3.2406e-06
8:93586574 A C 0.185987 -1.5703e-05
8:93587077 G A 0.068598 -7.8502e-06
8:93593396 G A 0.096120 -1.9527e-05
8:93593492 C T 0.403171 1.9640e-05
8:93594451 A G 0.069741 -1.2323e-05
8:93595938 C T 0.038687 -1.6963e-05
8:93599375 T C 1.175298 1.5330e-05
8:93602448 A G 0.081878 -1.7618e-06
8:93604971 A G 0.038639 1.3885e-05
8:93607935 A G 0.588458 -4.1080e-06
8:93609359 T C 0.073545 1.7336e-05
8:93615589 A G 0.480324 1.5855e-05
8:93615885 T G 0.049828 -8.0251e-06
8:93624992 G T 0.165286 1.8445e-05
8:93632291 T A 0.100781 -1.9717e-06
8:93633458 T C 1.110831 -7.8674e-06
8:93637089 G A 0.445996 -2.4076e-05
8:93640142 G C 0.092264 2.5523e-06
8:93645091 G A 0.035572 -8.6006e-06
8:93658165 A G 0.283838 -4.7287e-05
8:93658983 T C 0.075748 -5.5788e-07
8:93664657 T C 0.078458 3.4108e-06
8:93681308 G A 1.341488 1.9550e-05
8:93693534 G A 0.028280 -1.2663e-05
8:93696600 C T 0.371978 -1.5797e-05
8:93755988 C G 0.071998 3.5885e-06
8:93769298 A G 0.043399 1.1589e-05
8:93770833 T G 0.186878 -4.3348e-06
8:93793397 C T 0.073433 -5.7975e-06
8:93821273 G A 0.150378 1.8121e-05
8:93853322 T C 0.343810 -1.2688e-05
8:93856877 T C 0.064059 -1.7601e-05
8:93869438 C T 0.053547 5.8012e-06
8:93870624 A G 0.366144 -1.8815e-05
8:93876369 T C 0.042046 4.2730e-06
8:93891174 C G 0.062594 -7.0218e-07
8:93897249 A G 0.042117 2.4757e-06
8:93900803 A G 1.962004 4.3442e-06
8:93901375 G A 0.021232 1.2287e-05
8:93901915 G A 0.021919 -1.1276e-05
8:93928524 C G 0.936746 1.9348e-06
8:93937148 C T 1.299888 -2.1449e-05
8:93943731 T C 0.105367 9.9999e-06
8:93953275 C T 0.255347 -9.6463e-06
8:93965636 G C 1.301598 -1.0425e-05
8:93977436 C T 0.033784 -4.9165e-06
8:93978009 A G 0.057760 -1.4934e-05
8:93990385 G T 0.143211 -2.2644e-05
8:93994884 G A 0.065688 -1.6227e-05
8:93996721 G A 0.527588 2.3472e-06
8:93997953 C T 0.389640 6.9836e-06
8:94002095 T C 0.183849 4.7744e-06
8:94004945 G A 0.032866 -6.0873e-06
8:94023864 G A 0.021551 -2.7608e-05
8:94034920 T C 1.204418 -5.5005e-06
8:94035487 T C 0.068884 -9.0170e-06
8:94044022 G T 0.192416 -1.2748e-05
8:94044796 T G 0.230634 3.2313e-05
8:94050366 A T 0.023323 -4.0353e-06
8:94053059 G A 0.277534 -7.9247e-06
8:94053462 G A 0.313205 4.9676e-05
8:94083994 A G 0.141439 4.0285e-05
8:94084336 A G 0.154831 2.9137e-05
8:94091222 A G 0.165429 -2.5356e-05
8:94097691 C T 0.062145 -2.3599e-06
8:94102715 A G 0.028943 2.8808e-05
8:94105391 A C 0.803551 5.9288e-05
8:94106484 A G 0.020107 1.6847e-05
8:94122012 A G 0.038840 1.1794e-05
8:94123271 T C 0.561229 -6.5248e-05
8:94128811 A G 0.067296 2.2477e-05
8:94129184 A G 0.051524 -2.5088e-08
8:94130306 A G 1.799818 1.6953e-06
8:94136608 T C 0.040077 2.2327e-05
8:94136955 G A 0.746196 -1.5811e-05
8:94139765 G A 0.627376 -2.0376e-05
8:94142012 A G 0.038112 -1.4763e-05
8:94144516 G A 0.089184 -1.2503e-05
8:94145256 T G 0.110286 2.5049e-05
8:94146636 A G 0.025159 9.4450e-06
8:94155247 A G 0.060938 5.8676e-06
8:94157521 T C 0.216711 9.1884e-05
8:94158704 G A 0.656625 7.9370e-06
8:94159583 G A 0.902153 -2.2673e-06
8:94168001 C T 0.194772 -6.2162e-06
8:94169350 C T 0.596533 2.8230e-05
8:94170662 A G 0.504819 -5.1627e-07
8:94170944 G A 0.093764 -5.0106e-06
8:94172958 C T 1.867679 -2.6971e-05
8:94179220 G A 0.036704 -9.8848e-07
8:94185203 G T 0.086016 -1.1776e-05
8:94187387 T C 0.043688 -2.9353e-06
8:94189410 T C 0.228665 -6.6621e-06
8:94191838 T C 0.464276 9.6487e-06
8:94201649 T C 0.062400 4.2306e-06
8:94205932 A G 0.061163 -4.8008e-06
8:94221589 A G 1.121017 -3.3836e-05
8:94227549 A C 0.531256 1.2156e-05
8:94234452 C A 0.110477 -6.9457e-06
8:94244152 C G 0.178365 -2.2715e-05
8:94245892 T C 1.294578 1.4209e-05
8:94247814 G A 0.224575 3.7384e-06
8:94256127 T C 1.261922 -2.9926e-05
8:94259865 C T 0.045238 -1.9209e-05
8:94259971 G A 0.279323 1.0818e-05
8:94260542 G A 0.259151 -4.7305e-06
8:94263079 C T 0.581540 -2.5080e-05
8:94273434 A C 0.201076 2.3052e-05
8:94280474 T C 0.132440 -3.9180e-05
8:94281440 T C 0.289791 -1.0753e-04
8:94282870 G A 0.063961 2.7068e-06
8:94291783 G A 0.067136 1.9280e-05
8:94300343 A G 0.299912 2.8768e-05
8:94301420 C T 0.513904 2.7710e-05
8:94305178 G A 0.262861 -1.0693e-05
8:94308548 G A 0.155780 1.6711e-05
8:94314283 T C 0.088674 -1.5801e-05
8:94314824 C A 0.069571 1.6923e-07
8:94321420 A G 1.471188 2.5516e-05
8:94324205 C T 0.078131 8.6677e-06
8:94333933 C T 0.042127 2.5785e-05
8:94335304 C T 0.155151 -2.5106e-05
8:94337314 T G 0.046037 3.3042e-05
8:94339212 T C 1.621790 1.1158e-05
8:94358098 T G 1.045755 -1.6280e-05
8:94363818 G A 0.073599 2.1736e-05
8:94365859 T C 0.133062 -1.0963e-05
8:94369065 A G 0.032971 1.7999e-05
8:94370855 C T 0.557095 8.2204e-06
8:94383380 T C 1.472858 -4.2248e-07
8:94385560 G A 0.540643 2.9579e-06
8:94386623 C T 0.524052 -1.3207e-05
8:94386966 A G 0.147627 -2.2205e-05
8:94387344 T C 0.100179 2.7362e-06
8:94405276 T C 0.904693 1.3995e-05
8:94408811 G A 0.046503 8.6955e-06
8:94409651 C T 0.056311 -3.4786e-06
8:94410770 C T 1.145995 5.1027e-06
8:94412107 C A 0.240106 -1.1107e-05
8:94412605 T C 0.065552 3.4586e-06
8:94416271 G A 0.522760 2.0625e-05
8:94428743 T C 0.235832 -6.7422e-06
8:94437128 C A 0.183672 -1.0187e-05
8:94442076 A C 0.028817 3.7243e-06
8:94442973 A G 1.733604 5.0965e-06
8:94444664 A C 1.039064 1.2802e-05
8:94466292 G T 0.044514 2.4071e-05
8:94476967 G C 0.099050 2.2778e-05
8:94527322 T C 0.027736 -2.1077e-06
8:94529568 G A 1.749467 6.2767e-06
8:94535270 C T 0.112442 6.3726e-06
8:94541813 A G 0.172106 8.6648e-06
8:94542101 T C 1.615589 1.2577e-05
8:94552801 C T 0.034216 -1.0929e-05
8:94572712 C T 0.056158 2.4139e-05
8:94584264 C G 0.038802 2.4475e-05
8:94586987 T C 0.110328 -9.7955e-07
8:94588994 T C 0.399721 -5.1787e-06
8:94589737 A G 0.080287 -1.6958e-05
8:94592779 A C 1.579146 3.6341e-06
8:94593110 G A 0.039061 2.2470e-05
8:94597283 C G 0.032023 5.6489e-06
8:94612210 C A 0.052639 -1.2128e-05
8:94616981 A G 0.026702 1.3952e-05
8:94628133 T G 0.668256 -2.6660e-06
8:94639779 C T 1.871908 1.3055e-05
8:94645830 T C 0.058042 -1.4170e-05
8:94662089 C T 0.111698 -2.3913e-06
8:94682742 C A 0.118582 -1.4329e-05
8:94685802 G A 0.050515 -4.1475e-06
8:94690428 A G 0.031656 -3.4710e-06
8:94698969 C T 0.800706 -3.3162e-06
8:94700401 C T 0.116420 1.0260e-05
8:94711093 G T 0.589992 -1.9561e-05
8:94719177 C G 0.027613 3.5041e-06
8:94738629 A G 0.243614 2.5514e-05
8:94743876 G A 0.029062 -2.0877e-07
8:94746049 G T 0.099288 -8.8236e-07
8:94746196 A G 0.041865 1.6560e-05
8:94747496 C A 0.040808 -5.7920e-06
8:94752754 A G 0.584429 -1.5469e-06
8:94762546 G A 0.483152 -3.2534e-06
8:94766847 G T 0.244012 2.7421e-05
8:94772165 T C 0.044735 2.9664e-05
8:94782731 A G 0.575974 -1.3064e-05
8:94792887 A G 0.022935 -1.0753e-05
8:94808165 G A 1.191866 -7.1662e-06
8:94814450 G C 0.052313 2.6738e-05
8:94817064 C T 0.036246 -9.8921e-06
8:94837810 G T 1.146855 -1.6886e-05
8:94850208 C T 0.037884 1.8009e-05
8:94855755 A G 0.047251 1.4566e-07
8:94856053 A G 0.131464 2.9179e-05
8:94866938 C G 0.037888 5.7644e-06
8:94869853 C T 0.965607 -1.6158e-05
8:94873835 G A 0.859557 -1.1252e-05
8:94882313 C T 0.861345 -1.1069e-05
8:94882613 G A 0.029113 -6.7814e-07
8:94892120 G A 1.141698 -8.3013e-06
8:94894602 G A 0.089902 -1.8675e-05
8:94896353 T C 0.034879 -2.2457e-05
8:94902266 C T 0.831172 -2.0332e-05
8:94908847 T C 0.503640 -1.2944e-05
8:94909829 G A 0.384530 -1.2468e-05
8:94910692 C G 0.087287 -2.2624e-06
8:94918449 C T 0.033325 -4.4632e-07
8:94924356 A G 0.798360 9.4120e-06
8:94932732 C T 0.033274 9.9846e-06
8:94940999 A G 0.150823 -2.4507e-06
8:94952624 G T 0.037265 1.3557e-05
8:94955438 T C 0.743456 -6.5208e-06
8:94967717 A G 0.058769 -9.5897e-06
8:94971941 T G 0.034372 -3.8551e-07
8:94973212 C T 0.495888 3.4504e-06
8:94973894 C T 0.055047 -5.1730e-06
8:94974328 G A 0.446873 8.4340e-06
8:94987448 A C 0.854688 7.8286e-06
8:94988984 A G 0.058375 -9.9524e-06
8:94991252 C A 0.062288 -1.3536e-05
8:94993534 C A 0.491356 8.0336e-07
8:94999716 A G 0.029684 -1.8355e-05
8:95001562 T C 0.084421 1.1001e-05
8:95005265 C T 0.091904 1.8334e-06
8:95005600 T G 1.297607 8.4506e-06
8:95006064 G A 0.036171 1.4104e-05
8:95006186 A C 0.207790 1.8194e-04
8:95007871 T C 1.274087 3.2776e-06
8:95008957 C T 0.045734 -1.2347e-05
8:95011920 C A 0.559866 5.9033e-06
8:95023826 T G 0.130285 1.3164e-05
8:95028401 C T 0.101624 8.2290e-06
8:95030403 C T 0.453074 1.1707e-05
8:95032343 C T 0.323874 -5.5741e-06
8:95034959 T C 0.187561 -5.2798e-05
8:95036925 C T 0.118399 2.4210e-05
8:95042062 C T 1.309856 -1.9287e-06
8:95043468 T C 1.417325 1.5569e-05
8:95047577 T C 0.120694 -1.0411e-05
8:95052575 G A 0.369078 -5.9110e-06
8:95055309 G A 0.071621 7.0089e-06
8:95056061 C T 0.330884 -1.0655e-05
8:95056902 A G 0.057947 1.3414e-06
8:95058960 A C 0.033573 2.2141e-07
8:95062157 G A 0.445084 1.0100e-05
8:95067894 A G 0.291028 6.5116e-06
8:95068998 A G 0.152934 5.4320e-06
8:95074354 T C 0.035997 1.2291e-05
8:95075842 C T 0.081810 4.5949e-05
8:95076795 C T 0.043800 -4.1082e-06
8:95084916 G A 0.077054 2.3756e-05
8:95086977 A G 0.765263 -1.3346e-05
8:95087912 C T 0.041121 9.5437e-06
8:95088951 G T 0.254603 2.7729e-05
8:95092067 C T 0.025862 -4.2326e-06
8:95092599 T C 0.240847 -6.4866e-06
8:95101344 G C 0.026066 6.0789e-06
8:95109943 C T 0.041712 -8.2256e-06
8:95111025 T C 1.929729 1.5550e-05
8:95124841 C T 1.557449 1.3876e-05
8:95126377 T G 0.300255 1.5300e-05
8:95131300 G A 1.404208 -2.2417e-05
8:95131328 T G 0.043732 2.3415e-05
8:95131407 G T 0.040645 5.5999e-06
8:95143172 G T 1.122734 -3.5245e-06
8:95143186 G C 1.671859 -2.0831e-05
8:95150036 G A 0.327342 -4.6079e-05
8:95159158 C T 1.636583 -3.8491e-05
8:95161102 A G 0.282923 -2.5367e-05
8:95161350 C A 0.454774 4.3017e-05
8:95168545 C G 0.285031 -2.3755e-05
8:95170648 A G 0.239324 1.4657e-05
8:95174185 G T 0.676435 2.5301e-05
8:95175763 T G 0.029191 -1.6691e-05
8:95176563 A G 0.732655 3.2753e-05
8:95179724 G A 0.477525 -4.0118e-06
8:95182971 C G 0.031227 8.3798e-06
8:95188850 C T 1.574386 5.4050e-06
8:95192727 A G 0.301442 -1.5112e-05
8:95201208 C T 0.115329 1.4926e-05
8:95202583 A G 0.033318 1.2535e-05
8:95205117 T G 0.946514 1.4721e-07
8:95205589 T C 0.411066 1.1864e-05
8:95212055 A G 0.071570 1.5562e-05
8:95217490 C T 0.080484 3.4608e-06
8:95218208 G A 1.078060 -2.8275e-06
8:95226026 G A 0.296295 -1.5638e-05
8:95228630 C A 0.035521 9.4774e-06
8:95229909 G A 0.047142 -2.5970e-06
8:95231694 A G 0.024662 -9.1514e-06
8:95233336 G A 0.244216 4.6049e-05
8:95235933 C T 1.138978 5.6141e-06
8:95236862 T C 0.059296 -2.7105e-05
8:95237426 A G 0.025621 1.9533e-05
8:95246735 T C 0.028392 8.0385e-07
8:95256989 A G 0.065253 -2.5569e-05
8:95259833 A G 1.321470 1.0271e-05
8:95260016 T C 0.250958 2.2347e-05
8:95262253 C T 1.190111 2.0815e-06
8:95267327 C T 0.145859 1.4307e-05
8:95278020 T C 1.168332 -3.2258e-06
8:95278160 G A 0.129635 2.1298e-05
8:95279961 A C 0.275630 1.0713e-05
8:95282557 T C 1.058970 1.2368e-05
8:95288056 A G 0.048614 -7.2828e-06
8:95289326 T G 1.542839 2.8175e-06
8:95289422 C T 0.065464 -7.5465e-06
8:95291098 C T 0.037741 5.1466e-06
8:95292443 C T 0.094284 8.1551e-05
8:95293196 A G 0.369496 1.0229e-05
8:95293496 G C 0.058103 -2.8148e-06
8:95309247 C T 0.356737 -6.4099e-05
8:95311586 T G 0.153903 -2.0928e-05
8:95319938 T C 0.088746 -6.5109e-06
8:95329159 A G 0.085468 1.2930e-06
8:95345128 C T 1.689450 -1.2085e-05
8:95359077 A C 1.231460 -9.1675e-06
8:95401487 A G 0.037928 5.5691e-06
8:95410986 T C 0.046459 -2.0446e-06
8:95412370 C A 0.051504 -8.2541e-06
8:95417542 G T 0.131026 7.0239e-06
8:95419698 G A 0.708220 1.9845e-06
8:95422963 G A 0.097806 1.1950e-05
8:95423120 C T 0.039513 -6.7581e-06
8:95429168 C T 0.048903 -8.4223e-06
8:95443105 G A 0.030884 4.4293e-06
8:95453848 T A 1.757249 -1.9905e-05
8:95456917 T C 0.113421 -2.3870e-05
8:95468637 C T 0.047574 -6.6034e-06
8:95468754 C T 0.044626 -2.1157e-05
8:95469366 A G 0.079682 1.0331e-05
8:95479680 C G 0.036351 -1.2225e-05
8:95479978 G A 0.718094 -1.0693e-06
8:95494388 T C 0.065851 7.2275e-06
8:95499536 A G 0.105456 -2.4297e-06
8:95508447 T C 0.362829 4.8732e-06
8:95530599 G A 1.058117 2.2121e-05
8:95530969 A G 0.469247 -4.0312e-06
8:95540059 C T 0.069006 6.9209e-06
8:95541459 C A 0.027807 5.7631e-06
8:95559186 C T 0.097629 8.3694e-06
8:95564533 G A 0.469339 -7.7831e-06
8:95578141 C A 0.035005 -9.2179e-06
8:95580166 T C 0.020780 -8.7407e-06
8:95580976 G A 0.397868 1.6438e-05
8:95591774 A G 0.504955 3.7792e-05
8:95604669 A C 0.400067 1.6772e-06
8:95608739 G A 1.034981 -2.9687e-05
8:95615216 G A 0.634298 -3.3622e-05
8:95632185 T G 1.265397 -5.7332e-06
8:95635953 A G 0.044599 -6.0458e-06
8:95638496 A G 0.639255 -2.9534e-05
8:95641221 T C 0.042817 2.9026e-06
8:95642793 T G 0.024598 -1.0989e-07
8:95645962 A G 0.042158 -3.5735e-07
8:95648410 G A 0.696154 1.1300e-04
8:95652986 G T 0.381956 -4.8117e-05
8:95655596 C T 0.362866 6.4028e-06
8:95659351 C G 0.614389 -2.2000e-05
8:95660772 T C 1.732478 -1.8578e-05
8:95666621 A G 1.252488 8.2665e-06
8:95674610 G T 0.033335 -1.9382e-06
8:95686214 T G 0.085036 7.4363e-06
8:95690579 C T 1.208695 2.2367e-06
8:95694544 C A 0.044653 -2.3735e-06
8:95698614 T C 0.725641 -1.7493e-05
8:95700688 T C 1.748485 -6.8968e-06
8:95702935 T C 0.082310 4.0144e-06
8:95713737 A G 0.103650 -5.0433e-06
8:95719387 T A 1.275423 1.8099e-05
8:95732283 C G 1.289566 1.5226e-05
8:95733005 C A 0.086406 1.8823e-05
8:95747460 C A 0.242435 8.7624e-06
8:95757455 C T 0.042658 -1.3259e-06
8:95774806 A G 0.356431 1.6004e-05
8:95778058 T C 0.036898 -3.6983e-06
8:95790085 C T 0.295227 -8.3114e-05
8:95793515 A G 1.692115 5.4337e-05
8:95801289 T C 0.035161 -8.3265e-06
8:95803634 G A 0.042362 2.8170e-06
8:95809269 G T 0.096654 -1.3159e-05
8:95812058 C T 1.772848 3.5735e-05
8:95814591 T C 0.082752 -1.0850e-05
8:95818634 T C 1.000153 2.1206e-05
8:95827976 C T 0.076302 5.3985e-05
8:95830018 A G 0.110249 3.3984e-05
8:95836307 C T 0.356920 1.1300e-05
8:95838412 C T 0.437544 1.9457e-06
8:95847357 A G 0.071043 -3.7564e-07
8:95867687 C T 0.159560 5.8810e-05
8:95868480 A G 0.026998 5.3263e-06
8:95877787 C T 1.042185 2.8002e-05
8:95892982 T C 0.026988 -1.6945e-05
8:95895976 C G 0.341815 1.8255e-05
8:95896106 C G 0.106605 1.0322e-05
8:95909629 G A 0.037809 -2.1344e-05
8:95911731 G A 0.063114 -2.4052e-05
8:95930901 G A 0.119973 -1.6891e-05
8:95931782 A G 1.320906 7.6627e-05
8:95934108 G A 1.716917 2.0086e-05
8:95960511 C T 1.021167 2.5581e-05
8:95963417 A G 0.095433 5.8398e-06
8:95965135 T G 1.862263 -5.0757e-06
8:95965818 T C 0.067483 2.0828e-06
8:95969445 C A 1.057314 1.3140e-05
8:95971281 A G 0.070305 -3.1445e-05
8:95986306 G A 0.340135 1.2026e-05
8:95986972 C G 1.022174 1.9134e-05
8:95987063 A G 0.055832 4.3105e-06
8:95998870 T C 0.079471 4.9431e-05
8:95999257 T C 0.023619 -9.0897e-06
8:96017997 G A 0.048260 6.6014e-07
8:96027306 A G 1.878824 4.5516e-06
8:96029817 T G 0.113642 -1.0946e-05
8:96035756 A G 0.094603 5.1345e-06
8:96058756 A C 0.026971 -1.3532e-05
8:96059552 G A 0.027532 1.1498e-05
8:96062601 G A 0.671615 -1.4242e-05
8:96063988 A G 0.049981 -4.1130e-06
8:96074902 C T 0.345891 1.8528e-05
8:96077028 T C 0.168254 3.8626e-05
8:96083675 A C 0.034709 1.5249e-05
8:96091640 T C 1.093509 2.1697e-05
8:96101915 T C 1.218177 3.3535e-05
8:96105186 T C 1.205988 4.1873e-05
8:96112016 C T 0.056566 -1.6815e-06
8:96116784 G C 0.026437 1.9776e-05
8:96123381 G A 1.025971 -3.7093e-06
8:96127030 A G 1.543482 4.6573e-05
8:96127132 A G 0.108624 1.2886e-06
8:96137455 G A 0.779100 1.3404e-06
8:96143651 A G 0.117352 -1.3727e-06
8:96144814 G T 0.133871 2.1277e-05
8:96147295 T G 0.110498 1.3756e-05
8:96159353 A T 0.032441 3.4408e-06
8:96162964 G A 0.366385 -1.2647e-05
8:96163221 C T 0.543808 3.1629e-05
8:96163565 G C 0.116101 -2.1186e-05
8:96164643 A C 0.043817 7.7619e-06
8:96176796 T C 1.850826 1.2318e-05
8:96179445 A G 0.157874 -1.8363e-05
8:96179827 T C 0.034974 1.4901e-05
8:96181118 T C 0.087073 1.4295e-05
8:96181247 G A 0.606542 4.1949e-05
8:96182126 A G 1.275508 5.6083e-05
8:96184234 C G 0.046496 1.8108e-06
8:96187103 G A 0.702733 5.2533e-07
8:96188675 C A 0.046836 1.8792e-05
8:96192855 C T 0.437646 4.1611e-05
8:96202197 G T 0.228754 2.3482e-05
8:96202974 C A 0.776081 6.3329e-06
8:96203427 C T 0.390272 1.0873e-05
8:96204904 G A 0.199655 -4.1104e-06
8:96205920 C A 1.009462 4.4289e-05
8:96208009 G T 0.099666 -2.1197e-06
8:96208095 T C 0.041774 1.4384e-05
8:96208726 T C 0.274216 -2.9285e-05
8:96213635 T C 0.030972 -9.0561e-06
8:96214372 G T 1.892470 6.6873e-06
8:96214817 T C 0.074881 -7.5162e-06
8:96215073 C A 0.683130 1.0530e-04
8:96217284 G T 0.286296 -4.9335e-05
8:96220985 C T 0.036334 -3.0674e-06
8:96222990 A G 0.300473 1.3829e-05
8:96229436 A C 0.746938 -4.1941e-05
8:96230197 G A 0.579541 2.1496e-05
8:96230428 A G 1.324224 -1.5672e-05
8:96231902 A G 0.022544 1.1149e-05
8:96232532 G A 0.028103 1.4198e-05
8:96232747 G A 0.651467 1.8246e-06
8:96233109 T C 1.903316 -5.1064e-06
8:96233330 G A 0.043627 -4.8124e-06
8:96233363 A G 0.041835 7.5924e-06
8:96235451 T C 1.838206 -6.0720e-06
8:96242136 C T 0.985228 -1.6891e-05
8:96248581 A C 0.033685 7.9874e-06
8:96251443 G T 0.030843 1.6910e-05
8:96262444 G A 0.184519 3.3756e-05
8:96276375 T C 0.369309 -3.2628e-05
8:96281363 C G 0.033226 7.2639e-06
8:96286328 G A 0.088477 -2.5330e-05
8:96288920 G A 0.153468 5.1733e-05
8:96298632 G A 0.033770 9.6922e-06
8:96301273 T C 0.138070 -6.9191e-06
8:96302648 T G 0.065399 -2.8031e-05
8:96306378 T C 1.118848 7.5114e-06
8:96306959 G A 0.113367 -3.4825e-05
8:96312038 C T 0.756743 -1.7901e-05
8:96317920 T C 0.035154 5.7174e-06
8:96322185 A G 0.633159 1.0578e-05
8:96325666 A G 0.029245 7.7078e-06
8:96331853 C T 0.445571 -2.2350e-06
8:96332304 T C 0.263350 1.1891e-05
8:96333993 G A 0.105721 -1.4482e-05
8:96344427 C T 1.311471 -3.3160e-05
8:96346686 A G 0.057117 8.1179e-06
8:96348387 C G 0.075938 -3.3793e-06
8:96348544 T G 0.079515 1.1870e-05
8:96356624 C A 0.598199 -1.2254e-05
8:96357843 C T 0.069360 9.9341e-07
8:96360170 C A 0.029082 3.4319e-08
8:96361869 G A 0.378924 9.1919e-06
8:96362409 A C 1.796116 1.6592e-05
8:96369151 T C 0.031663 1.0647e-05
8:96370959 C T 0.572445 5.3808e-06
8:96373068 T C 0.033832 8.7523e-06
8:96374336 C T 0.124219 -1.0179e-05
8:96377547 A G 0.058215 1.0294e-05
8:96378214 G T 0.471569 -1.0562e-05
8:96388129 C T 0.033560 8.2998e-06
8:96390269 A C 0.048655 -3.5164e-06
8:96394588 G T 1.141178 3.7528e-06
8:96398661 G A 0.056457 1.2587e-07
8:96400952 A C 1.628654 1.3220e-05
8:96405128 T C 0.043953 -2.3727e-06
8:96405931 T G 0.471899 1.4128e-05
8:96407350 C T 0.850874 3.1947e-05
8:96407669 G A 0.027494 7.8669e-06
8:96407861 C G 0.080382 3.0105e-05
8:96408863 C A 0.027586 3.2827e-05
8:96410843 C T 0.873479 1.5080e-06
8:96411225 A G 0.083296 3.3539e-06
8:96414012 C A 0.189724 2.0056e-05
8:96414483 T C 0.075677 -1.0229e-05
8:96417185 C T 0.324193 7.3443e-06
8:96420578 A C 0.034886 -4.0454e-05
8:96425820 A G 0.331989 -2.9835e-05
8:96435186 G A 1.612264 -3.9264e-06
8:96436511 T C 0.123927 8.5813e-06
8:96437010 T C 0.217606 3.3127e-06
8:96437049 A G 0.114764 -2.7884e-05
8:96438987 G T 0.550741 -1.8513e-05
8:96439798 G A 0.207750 -1.4821e-05
8:96442676 C T 0.439920 -5.1721e-06
8:96444664 A G 0.866968 -7.9869e-06
8:96449508 T C 0.046387 1.9760e-05
8:96451717 A G 0.293289 -1.2769e-05
8:96468096 T C 0.443775 -6.0872e-06
8:96473619 G A 0.068289 2.4191e-06
8:96478140 C T 0.107264 2.0856e-05
8:96481334 G A 0.142657 2.3449e-05
8:96486889 A G 0.922120 2.1355e-05
8:96491425 T G 0.634529 8.4953e-06
8:96500800 C T 1.972305 1.1981e-05
8:96513812 G A 0.032608 -7.2731e-06
8:96517498 C T 0.281182 1.6446e-05
8:96521988 T C 0.904951 3.1318e-05
8:96522305 T G 0.059249 2.3835e-06
8:96523419 T G 0.023319 -8.7531e-07
8:96523611 C T 0.872738 2.0294e-05
8:96524247 G A 0.360395 -8.0626e-06
8:96525561 C T 0.052231 -1.5310e-05
8:96528687 G A 0.045279 -5.1879e-06
8:96531260 G A 0.507767 2.2783e-05
8:96532625 G T 0.359127 5.8854e-05
8:96534357 G A 0.085978 3.6290e-06
8:96535008 T C 0.828200 6.1369e-06
8:96536588 C T 0.118147 2.2550e-05
8:96537844 C T 0.982902 2.1474e-05
8:96543556 C T 0.351096 1.0883e-05
8:96548580 C T 0.697589 1.3534e-06
8:96549394 T C 0.122584 -4.1002e-07
8:96549990 T C 0.035032 -3.8556e-06
8:96551531 A G 0.027202 9.9057e-06
8:96551689 T C 0.084057 5.1637e-06
8:96555579 A G 0.033121 -6.2995e-08
8:96571283 C A 0.174255 -7.5921e-06
8:96571495 A G 0.915997 2.5890e-05
8:96571500 G A 0.045932 7.0098e-06
8:96571869 A G 0.065545 6.2758e-06
8:96573839 T C 0.114890 -1.2679e-06
8:96575219 G C 0.946759 -8.3153e-05
8:96578791 C T 1.586956 -4.0595e-05
8:96581807 C T 0.039091 -5.6782e-06
8:96586686 C T 0.385669 -1.1691e-07
8:96588119 C T 0.161454 6.5633e-06
8:96592975 T G 0.218167 -7.2567e-06
8:96593762 G T 1.035712 -5.7830e-06
8:96594137 T C 1.721891 -7.6076e-06
8:96594316 C A 0.765371 2.9747e-05
8:96594367 C T 0.115975 5.5399e-07
8:96595206 T C 0.066708 -5.3666e-06
8:96596132 C T 0.378495 -8.4675e-06
8:96611347 C T 0.115339 5.1322e-06
8:96617394 A G 0.115489 1.0317e-05
8:96618492 A G 0.844438 -3.2426e-06
8:96618946 C T 0.193708 1.2945e-05
8:96628523 C T 0.306372 -1.6397e-06
8:96644718 A G 0.282586 9.1223e-06
8:96651591 A C 0.449234 -2.8225e-05
8:96667111 A G 0.038649 -2.2795e-05
8:96675932 T G 0.475254 1.0315e-05
8:96677114 G A 0.085984 3.9577e-06
8:96678745 A G 1.379988 2.2474e-05
8:96685693 C T 0.055013 1.5739e-05
8:96687856 C A 0.033702 2.5849e-05
8:96698433 C T 0.409437 6.4832e-06
8:96699596 C A 0.115111 6.3170e-06
8:96701239 T C 0.068292 -1.9524e-05
8:96702586 T C 0.088062 5.2052e-06
8:96707729 G C 0.767622 -9.2772e-06
8:96708141 T C 0.152604 -8.0098e-06
8:96711329 T C 0.020290 4.8339e-08
8:96711361 G A 0.700377 5.7001e-06
8:96718326 G A 0.022456 -9.2022e-06
8:96719711 G T 0.074273 5.0888e-07
8:96725199 T C 0.292497 -5.2015e-06
8:96726184 G A 0.053972 -1.3523e-05
8:96727309 C T 0.088174 8.9754e-06
8:96727561 T G 0.237957 -3.3660e-06
8:96733694 A G 0.455141 -7.8076e-06
8:96738160 C G 0.027532 -7.8722e-06
8:96738665 C T 0.408441 2.5010e-05
8:96739017 A C 0.589645 7.8913e-06
8:96739847 T C 1.004467 2.6004e-05
8:96740377 G A 0.025026 -4.7232e-06
8:96743438 C T 0.326703 2.3140e-05
8:96744133 C T 0.140270 2.0054e-05
8:96746613 A G 0.224347 1.9564e-05
8:96749765 G A 1.748192 -1.7346e-05
8:96750584 A G 0.835296 -6.5105e-05
8:96753016 C A 0.080260 -1.7228e-05
8:96754242 C T 0.670700 6.3980e-06
8:96755530 C G 0.076204 -7.3348e-06
8:96758008 T C 1.893028 4.2966e-06
8:96761564 T C 0.230236 1.3480e-05
8:96770905 G A 1.010118 1.2741e-05
8:96776120 C T 0.038918 8.6126e-06
8:96784349 A G 0.761958 -1.7918e-05
8:96789139 T C 0.037228 5.1437e-06
8:96789328 T C 1.638439 -5.6266e-06
8:96792058 T C 0.689113 3.3758e-05
8:96797472 C T 0.194150 -2.7080e-05
8:96797703 G A 1.518113 -2.5439e-06
8:96812128 T C 0.038221 -7.1723e-06
8:96813185 A G 0.244678 -2.4006e-05
8:96814338 T G 1.049039 1.5070e-05
8:96814895 G A 0.929450 6.3375e-06
8:96838578 A G 0.092356 1.0219e-05
8:96850274 C T 1.364073 3.6187e-05
8:96859536 G A 0.078407 -1.3787e-05
8:96859623 G A 0.821044 9.1799e-06
8:96863741 A G 0.099193 3.7359e-06
8:96870147 T C 0.057528 9.1735e-06
8:96870639 C T 0.267892 -4.2565e-06
8:96871463 A G 0.033821 4.8445e-06
8:96874831 A G 1.206560 -1.1760e-05
8:96880538 T C 0.169512 -8.5477e-06
8:96891137 A G 0.059762 -1.0553e-05
8:96893753 G A 0.402168 -2.6740e-06
8:96893825 T C 0.750093 -5.7803e-06
8:96896469 C T 1.030711 3.6398e-06
8:96898223 C G 0.037578 1.0502e-05
8:96901876 G T 0.662996 -8.5969e-06
8:96908554 T C 0.140770 4.2187e-05
8:96909999 T C 0.051946 1.0112e-05
8:96921760 T G 0.103443 -1.5927e-05
8:96922072 A G 0.267110 6.5377e-06
8:96948504 T C 0.258845 -4.2105e-06
8:96954347 A G 0.068183 -1.6596e-05
8:96959841 T C 0.637746 1.1652e-05
8:96968856 C T 0.071665 2.8670e-06
8:96969356 T C 1.815509 1.4159e-07
8:96971083 A C 0.075292 -9.7308e-06
8:96983435 G A 0.071318 1.0314e-05
8:96983497 C T 0.108033 1.1607e-05
8:96988606 T C 0.021317 9.7022e-06
8:96991969 C T 0.219299 -2.6015e-05
8:96992318 T C 0.058841 -1.9487e-05
8:96994112 C T 0.895605 2.7419e-05
8:96998869 A C 0.157453 6.1163e-06
8:96999640 T G 0.053428 5.6279e-06
8:97018035 A G 1.802239 -7.9376e-06
8:97019267 G C 0.067792 -3.3131e-05
8:97022165 T G 1.776434 5.7534e-06
8:97023919 G A 0.045065 -5.4877e-06
8:97026013 C A 0.032363 6.9427e-06
8:97029284 A G 0.036188 -4.4311e-06
8:97032335 A G 0.643257 -7.5927e-06
8:97036368 T C 0.257254 5.0031e-06
8:97043469 G A 0.298073 2.2394e-05
8:97043591 A C 1.364866 1.7464e-05
8:97044831 A G 0.032798 5.1704e-06
8:97044837 T G 0.068425 6.0836e-06
8:97052112 A C 0.063026 -1.7031e-05
8:97056166 A C 0.076921 -8.6888e-06
8:97056904 G A 0.184128 3.3821e-05
8:97060026 A G 0.119324 -9.9370e-08
8:97069987 A G 0.489860 -9.5117e-06
8:97091414 T C 1.185617 2.0670e-05
8:97094823 G A 0.088688 -1.6937e-05
8:97099907 A G 0.206668 -7.5284e-07
8:97100460 C T 1.080579 9.1082e-06
8:97102537 T C 0.964621 3.7053e-06
8:97102896 A G 0.082017 -1.9020e-05
8:97105957 T G 0.170596 -2.2010e-05
8:97110318 C T 0.105075 -7.6891e-06
8:97113082 T G 0.182220 2.8452e-06
8:97121977 T C 1.811616 -1.0882e-05
8:97123901 T C 0.067905 -1.3622e-05
8:97135693 C T 0.428718 1.0124e-05
8:97138555 T C 0.153536 -1.8453e-05
8:97138738 G A 0.836605 2.1463e-05
8:97142385 A G 0.098200 1.0363e-05
8:97163019 A G 0.228250 1.2595e-05
8:97163045 T C 0.091737 3.0086e-05
8:97169438 A G 0.062020 -1.3383e-05
8:97174382 T C 0.026267 -1.1870e-05
8:97175620 A G 1.245358 4.1848e-05
8:97182269 G A 0.958651 3.8973e-05
8:97183306 T C 0.072532 -1.4303e-05
8:97193777 G T 0.102358 1.7914e-05
8:97194130 G A 1.089694 5.4124e-05
8:97199860 C T 0.029174 -5.5047e-06
8:97211234 C T 0.034841 -1.4978e-05
8:97213735 A G 0.215879 -2.7508e-05
8:97217042 T G 0.134198 2.0189e-05
8:97223261 T G 1.083829 2.3797e-05
8:97224118 T C 0.072756 -1.9979e-05
8:97224623 C T 0.214209 -1.3122e-05
8:97228412 T G 0.992119 -1.8237e-05
8:97232364 T C 0.049658 5.2153e-05
8:97232444 G A 0.770009 -1.2338e-05
8:97239613 C A 0.945157 -2.0971e-05
8:97243789 C G 0.068143 -1.3990e-05
8:97249713 C T 0.027168 -1.4659e-05
8:97261497 C G 0.036429 7.9959e-06
8:97269324 T G 0.025281 -6.2364e-06
8:97273543 A G 0.773307 -9.1217e-06
8:97297894 G A 0.160128 -2.0117e-05
8:97302315 A G 0.107509 -1.3738e-06
8:97304689 C T 0.044633 5.5476e-05
8:97311830 G A 0.022466 2.3813e-06
8:97316821 G T 0.821135 -6.3448e-05
8:97322864 C T 0.324061 3.8220e-06
8:97330171 G A 0.053537 1.6166e-06
8:97330694 A G 0.042821 4.0921e-06
8:97342562 T C 0.068265 2.7572e-06
8:97347318 T C 0.323544 -7.5068e-06
8:97357119 G A 0.100359 -7.3167e-06
8:97359392 T C 0.026886 4.2069e-05
8:97365664 C T 1.071515 -2.3637e-05
8:97371816 G A 0.076941 -2.2121e-05
8:97384502 T C 0.025580 1.7078e-05
8:97384973 T C 0.167190 -1.0326e-05
8:97394480 C T 0.246773 -6.2191e-06
8:97401292 T G 0.694839 -7.5744e-06
8:97409752 A G 0.025536 2.0600e-05
8:97419483 C T 0.168295 -5.3318e-06
8:97432603 T C 0.087719 1.0788e-06
8:97437443 C T 0.047057 -4.2657e-06
8:97459000 C A 0.158680 3.8077e-06
8:97467467 G A 0.861396 -2.5512e-05
8:97475492 A G 0.032064 -2.9849e-05
8:97478624 T C 0.140032 -3.4780e-06
8:97478729 C A 0.122064 -1.2845e-05
8:97482056 C T 0.480371 -1.9277e-06
8:97483767 C T 0.544519 -1.0240e-05
8:97486281 A G 0.137009 -1.3120e-05
8:97493023 C T 1.141178 -2.6163e-06
8:97498816 G A 0.078910 6.9774e-06
8:97499703 C T 0.186909 7.4425e-06
8:97504741 C T 1.379141 1.3405e-05
8:97516679 C G 0.115121 1.5244e-05
8:97518087 G A 0.534099 -8.5877e-06
8:97522509 A G 0.386958 1.3552e-05
8:97523465 T G 0.073606 1.3854e-05
8:97530402 A G 0.613617 3.8938e-05
8:97531036 G A 0.854508 -1.4442e-05
8:97532623 C A 0.358134 2.4237e-05
8:97542143 T C 1.645164 -8.1429e-06
8:97542314 G A 0.051069 -3.5153e-05
8:97547792 A G 1.762050 -1.2448e-05
8:97551317 T C 1.417984 9.2408e-06
8:97551919 T G 0.835469 -1.4837e-05
8:97556565 T C 1.807672 -5.2697e-05
8:97558267 A G 1.453649 -1.8118e-05
8:97568370 T G 1.384350 -1.1045e-05
8:97570035 T C 0.260263 -1.1066e-05
8:97573560 C T 1.868699 -3.0470e-05
8:97574969 G T 0.069730 -3.6137e-06
8:97576436 G T 1.631772 -2.0991e-05
8:97581985 A G 0.082728 4.7659e-06
8:97583976 T C 1.322242 -2.0634e-05
8:97588164 C T 1.343909 -1.2340e-05
8:97589890 A G 1.779460 -3.2737e-05
8:97594103 C A 0.155943 2.0364e-05
8:97595119 A G 0.051055 -1.6374e-05
8:97602710 C T 0.144554 3.2177e-05
8:97607422 C T 0.457562 2.9429e-06
8:97608105 A C 1.929127 1.1344e-06
8:97610088 G A 0.332115 -2.1161e-05
8:97610893 G A 0.950539 3.7224e-06
8:97614625 A G 0.134606 4.3748e-05
8:97614661 A T 0.388175 -1.7220e-05
8:97620244 A C 1.579588 2.0671e-05
8:97620540 C T 0.055387 2.9516e-06
8:97629754 G A 0.038925 9.6368e-06
8:97631844 G A 0.037565 3.2527e-05
8:97638695 G A 0.020763 7.7443e-06
8:97638822 T C 0.434409 -1.6678e-05
8:97641835 A G 0.037527 1.5664e-05
8:97649579 A G 1.194317 1.4035e-06
8:97653277 G T 1.763298 -6.6410e-06
8:97656877 G A 0.162117 3.1034e-05
8:97658153 A C 0.073399 1.3859e-05
8:97660271 G A 0.180354 -4.6873e-06
8:97662068 C A 1.913797 -1.1983e-05
8:97664572 G A 1.424658 -2.7198e-05
8:97684364 A G 0.060670 -1.4060e-05
8:97698248 C T 1.498190 -1.4285e-06
8:97711902 G A 0.047264 -5.5707e-06
8:97713940 C T 0.152761 2.6177e-05
8:97730038 C T 0.034807 -1.4476e-05
8:97733595 T C 0.076316 -1.4214e-05
8:97747963 T C 1.356329 1.9142e-05
8:97748712 G A 0.076557 -6.8830e-06
8:97772616 A G 1.214556 2.4768e-05
8:97777805 T C 0.081501 3.6104e-06
8:97779519 G A 0.142738 -6.4457e-06
8:97780300 G A 0.024353 -2.3955e-06
8:97798136 T G 0.500355 -3.9222e-06
8:97809698 A G 0.031901 7.1602e-06
8:97813939 A G 0.037313 -1.3044e-05
8:97816305 T G 0.067707 -1.4799e-05
8:97819820 G A 0.114166 -2.2042e-05
8:97822162 G C 0.201439 4.9496e-05
8:97826658 G A 0.116583 7.8703e-05
8:97840032 G A 1.320620 2.5324e-05
8:97849840 A G 0.046822 1.4363e-05
8:97865429 T C 0.020929 -4.9288e-06
8:97874338 G A 0.050525 8.4388e-06
8:97883090 A G 0.205322 -8.2271e-06
8:97892348 A G 0.954986 -4.8150e-05
8:97897245 T G 0.052010 -1.4437e-05
8:97910770 A G 0.061462 -2.1770e-05
8:97917613 G A 0.057114 1.4183e-05
8:97918870 G A 0.034743 9.0165e-06
8:97920157 G A 0.482292 -1.3263e-07
8:97935923 C T 0.220540 -7.6167e-06
8:97938713 T A 0.072549 -2.0219e-06
8:97941516 T C 0.085958 -1.2136e-05
8:97944229 C T 0.037932 -5.1428e-06
8:97950343 T C 0.068666 1.7719e-05
8:97956057 A G 0.053058 -2.0580e-05
8:97956512 A C 0.042287 1.1560e-05
8:97959187 T C 0.781997 9.4067e-07
8:97979814 G A 0.029589 -6.4245e-06
8:97995627 T C 0.035287 1.9048e-05
8:98000151 G C 0.045721 1.1687e-05
8:98025859 G C 0.207223 -5.9295e-06
8:98038083 T C 0.054067 1.6797e-05
8:98041935 A C 0.112487 5.3705e-06
8:98043116 A G 0.902928 1.5644e-06
8:98045272 A G 0.033413 1.2369e-05
8:98064784 A G 0.029286 -3.1525e-06
8:98076621 C T 0.070111 8.9274e-06
8:98077504 C T 0.092621 1.1372e-05
8:98080968 G A 1.389191 6.1605e-06
8:98089348 T C 0.040781 -4.0554e-06
8:98103766 C G 0.049716 -8.5020e-07
8:98107450 A G 0.103096 1.7771e-05
8:98109006 C T 0.070502 -1.7731e-05
8:98109151 A G 1.561807 6.5559e-06
8:98119141 A G 0.023809 -2.0105e-06
8:98123224 G A 0.206237 -2.2053e-05
8:98124425 C A 0.098537 -5.1604e-07
8:98125798 C G 0.020188 2.0556e-05
8:98132656 C A 1.501059 -9.1843e-06
8:98140470 C T 0.400261 1.8902e-05
8:98142545 A G 0.049763 1.3587e-05
8:98150603 T G 0.225429 -7.3492e-06
8:98151238 C T 0.227696 -1.2287e-05
8:98151773 T C 0.045779 2.0099e-06
8:98154441 G A 0.678999 -2.2659e-05
8:98154781 C T 0.098064 4.8725e-05
8:98156027 T C 0.072726 -3.6383e-05
8:98166913 C T 1.559835 -1.6161e-05
8:98167466 C T 0.029252 1.3357e-05
8:98169720 T C 0.373712 1.8490e-05
8:98174405 T C 0.082289 -3.2570e-09
8:98176043 G A 1.568539 2.2884e-05
8:98177006 G A 0.113336 1.7908e-05
8:98177987 A G 1.081490 -8.2344e-06
8:98185306 G A 1.266944 -3.1371e-05
8:98196584 G A 0.228063 -4.2405e-06
8:98197916 A G 0.083897 -2.2923e-05
8:98204739 A G 0.028208 4.7261e-06
8:98219532 T G 0.041712 7.1116e-06
8:98221838 C G 0.039472 2.4090e-06
8:98226375 C T 1.246324 7.7152e-06
8:98227007 T C 1.396338 7.7649e-06
8:98235548 A C 1.204795 1.0314e-05
8:98236670 C T 0.990630 5.4856e-06
8:98237485 A G 0.378591 6.8988e-06
8:98238125 G T 0.156123 -1.7942e-06
8:98244994 C T 0.385319 2.3421e-07
8:98246317 G A 0.555058 2.4603e-05
8:98246933 T C 0.064277 -1.3705e-05
8:98255426 T G 0.122978 -2.7500e-05
8:98257434 C T 0.114370 -2.6006e-06
8:98259856 C T 0.092570 -1.0332e-05
8:98265261 C T 0.024900 1.2041e-06
8:98273500 A G 0.049467 -1.0865e-05
8:98274321 C T 0.323038 2.0555e-05
8:98277387 G T 0.068857 1.3141e-06
8:98279522 C T 0.457507 2.2862e-05
8:98283021 G A 0.274485 9.7634e-06
8:98286953 A G 0.076887 -4.0605e-05
8:98288164 C A 0.748831 -1.5956e-05
8:98289329 A G 0.133742 7.0977e-06
8:98289714 C G 0.277613 1.1048e-05
8:98289986 T C 1.309136 -2.0270e-05
8:98292830 C T 0.059640 2.3817e-05
8:98297017 A G 0.037401 1.5745e-06
8:98301557 G A 0.176947 1.3205e-05
8:98307565 T C 1.070543 2.8888e-05
8:98329765 G C 0.609405 1.5587e-05
8:98331182 C T 0.074490 -1.9563e-05
8:98350134 G A 0.035756 -3.1980e-06
8:98354731 T C 1.917248 -1.6794e-05
8:98360294 C T 0.149235 -3.1250e-06
8:98361046 T C 1.754451 -9.2439e-06
8:98362110 T C 0.035885 -1.8686e-06
8:98363598 G A 1.670605 -9.6852e-06
8:98371874 G A 0.057396 -1.2843e-05
8:98374226 G T 0.029714 -1.3222e-06
8:98386827 C T 0.098452 -9.8009e-06
8:98387068 C T 1.457946 -3.3808e-05
8:98387784 G A 0.251009 8.7860e-06
8:98392693 T C 0.031431 2.0186e-05
8:98394822 C T 1.418464 -1.4355e-05
8:98410882 A C 0.113302 1.3869e-05
8:98418729 C T 0.073117 7.2029e-06
8:98432011 C T 0.032818 -8.3797e-06
8:98432861 G A 1.647160 -7.7888e-07
8:98434755 A G 0.050130 -1.2343e-05
8:98456284 T C 1.509127 -1.0383e-05
8:98460631 A G 0.033186 -4.8427e-06
8:98461539 G A 0.376224 -4.0181e-06
8:98466599 A G 0.111660 -1.3974e-05
8:98471716 C A 0.427334 6.3119e-06
8:98472054 T C 1.099836 -2.6916e-09
8:98475788 A G 0.063719 -1.3859e-05
8:98483265 G A 0.091448 -1.6961e-06
8:98483422 C T 0.441015 -5.0315e-06
8:98483898 A G 0.123791 1.7002e-05
8:98493269 C A 0.071111 3.3158e-05
8:98514917 T C 0.088355 -1.6905e-05
8:98516727 T C 0.100744 -1.2113e-05
8:98562212 G A 0.119007 1.8287e-05
8:98563476 A T 0.116974 2.4319e-05
8:98568544 C T 0.090340 -3.1501e-05
8:98571149 G A 0.099567 -1.2077e-05
8:98578620 T C 1.827493 1.1903e-05
8:98580680 A C 1.797078 3.1436e-05
8:98587780 G A 0.222665 -6.0461e-06
8:98589253 G A 0.098139 -9.0839e-06
8:98591093 C T 0.784152 -7.5730e-06
8:98596382 T C 0.377289 -3.5618e-05
8:98608295 G C 0.105197 -1.6317e-05
8:98610742 A G 0.256139 3.2723e-05
8:98622315 G A 0.880806 -1.2561e-05
8:98627738 A G 0.090065 1.4484e-06
8:98641733 C T 0.621358 -2.1681e-05
8:98653570 T C 0.025682 -2.5360e-05
8:98653894 C T 0.023350 1.4052e-06
8:98654561 C T 0.093441 -7.1481e-06
8:98655937 A G 0.373906 9.0734e-06
8:98659990 G C 0.051402 -5.0373e-06
8:98664653 A G 0.134058 -1.0186e-05
8:98667777 T C 0.030867 -7.2080e-06
8:98667896 T C 0.023272 8.1551e-06
8:98670978 G A 0.066205 -1.3475e-05
8:98673250 T C 0.437819 -8.0755e-06
8:98680484 T C 0.038816 -2.1745e-05
8:98681371 G A 0.055917 2.2855e-06
8:98695203 G A 0.063036 -8.4601e-06
8:98696385 A G 0.044922 -5.7156e-06
8:98696905 G A 0.097629 -2.6887e-05
8:98713346 A G 0.025118 3.3337e-06
8:98728251 A G 0.075530 2.6928e-06
8:98737130 C T 0.034705 1.9893e-05
8:98740723 A G 0.588951 -1.1222e-05
8:98742661 T C 0.041471 -9.0435e-06
8:98760629 A G 0.311587 1.5419e-05
8:98765765 A G 0.771389 -1.0470e-05
8:98767981 C T 0.437469 -5.4745e-06
8:98778287 T C 0.046017 -6.4953e-06
8:98785485 G C 1.210554 -2.2383e-05
8:98785523 G A 0.884613 3.5511e-06
8:98787423 A G 0.098489 1.0895e-05
8:98789173 T C 0.567158 2.6140e-05
8:98790416 G A 0.124933 -3.7287e-06
8:98792686 C A 0.307585 -2.7619e-05
8:98796199 C T 0.065651 -9.1711e-08
8:98799918 T G 0.294452 -6.9120e-06
8:98805910 G A 0.081545 4.1039e-06
8:98806739 A G 0.070138 -4.0039e-06
8:98808625 T C 0.052711 7.5826e-06
8:98813099 A G 0.606906 6.9123e-06
8:98823715 G A 0.026570 4.2048e-06
8:98823850 T G 0.954238 5.0893e-07
8:98825065 T C 0.082215 -2.1123e-05
8:98845753 G A 0.956615 -7.9053e-07
8:98849303 G A 1.883338 2.6642e-05
8:98850824 T G 0.077492 1.0269e-06
8:98851115 T G 0.335800 3.0401e-06
8:98851241 G A 0.028154 -9.7257e-06
8:98851823 T C 0.106683 -8.9610e-06
8:98854145 G A 1.236801 -2.3736e-05
8:98854708 T C 0.066565 -7.7391e-06
8:98860028 A G 0.320586 5.4661e-06
8:98868328 A G 0.077482 -2.6969e-05
8:98871690 A G 1.160438 3.8818e-05
8:98874480 A C 1.645718 3.8728e-06
8:98874693 C A 1.737809 -5.6333e-06
8:98880839 T C 0.023211 -1.0316e-05
8:98883907 T G 0.846841 7.9808e-07
8:98900888 G A 1.892079 1.9614e-06
8:98905763 A C 0.141895 -3.2207e-06
8:98906077 A G 0.095688 8.1063e-06
8:98910894 T C 0.237794 2.0217e-05
8:98912630 G A 0.022629 1.9253e-05
8:98913340 C G 0.071957 -1.4482e-05
8:98915577 C A 0.084271 4.3223e-06
8:98917142 A G 0.052017 4.8876e-06
8:98919139 A G 0.099401 3.9738e-05
8:98936705 G A 0.078849 -1.3834e-05
8:98937623 G A 0.368850 -4.2763e-06
8:98939974 A G 1.353106 -6.4957e-06
8:98941841 A C 0.869896 -5.2369e-07
8:98943598 T C 0.381776 -4.8337e-06
8:98947465 G C 0.772426 -1.4319e-05
8:98962450 A G 0.329895 -2.1761e-05
8:98967202 C T 0.271483 -9.8842e-06
8:98967551 T C 1.086267 -2.6968e-05
8:98976408 A G 0.093104 2.2089e-07
8:98976664 A G 0.052350 5.7529e-06
8:98989808 A G 0.076506 -7.5266e-06
8:98991221 G A 1.325173 -1.8790e-05
8:98995780 C G 0.033451 -8.9226e-06
8:99003416 T C 0.032251 6.8077e-06
8:99007024 T C 0.221791 2.0731e-05
8:99011698 T C 1.068670 -4.4659e-06
8:99016983 A C 0.112538 1.0847e-05
8:99020949 T C 1.417087 1.3816e-05
8:99027828 C T 0.222107 -1.7727e-05
8:99029199 C T 0.104079 -1.7523e-05
8:99030320 A G 0.104997 -1.9792e-05
8:99040492 G A 0.045758 -6.1416e-06
8:99044528 T C 0.223389 -1.5469e-05
8:99045866 A G 0.069054 -8.3225e-06
8:99054796 T C 1.171528 -1.2175e-05
8:99057415 A G 0.054999 9.4298e-06
8:99061078 G T 0.035195 5.9369e-06
8:99062864 G A 0.038323 3.6338e-06
8:99069704 C T 0.048053 -1.8877e-05
8:99080941 T C 0.062553 -1.0507e-05
8:99087729 T C 1.189598 -1.8376e-05
8:99091245 G T 0.302877 9.8982e-06
8:99092288 T C 0.086760 -1.4094e-05
8:99094948 G A 1.177563 1.4341e-05
8:99101507 A G 0.035572 1.2733e-05
8:99101976 C A 0.031506 7.0728e-06
8:99108752 G A 0.266091 1.8853e-05
8:99109448 G A 0.663234 3.6993e-06
8:99109937 T C 0.121870 -1.4719e-06
8:99110926 T C 0.193497 -1.3291e-05
8:99114970 C A 0.480174 2.7461e-05
8:99115144 G A 0.210228 -1.4033e-05
8:99115359 G A 0.638799 1.2030e-06
8:99125906 T C 0.844645 5.7255e-06
8:99127984 G C 0.645888 -6.5220e-06
8:99129507 T G 0.430554 1.8611e-05
8:99135210 C A 0.754764 -1.1586e-05
8:99142833 A G 0.063074 -1.3275e-06
8:99144524 C T 1.267246 1.9986e-06
8:99152126 A G 0.266553 6.2945e-06
8:99153088 C A 0.255707 9.0202e-06
8:99153126 T C 0.193531 -7.1527e-06
8:99157607 T C 0.056362 -1.5319e-05
8:99166496 C T 0.112572 -9.2348e-06
8:99171295 T C 0.515770 2.1613e-05
8:99179337 G C 0.230804 -2.8292e-05
8:99181916 A G 0.065147 6.6216e-07
8:99183900 C T 0.217174 -6.7001e-06
8:99184365 C A 0.043273 -1.2687e-05
8:99185302 T C 0.258866 2.1187e-05
8:99185641 A C 0.177756 -7.0992e-07
8:99189494 C A 0.026672 3.5979e-06
8:99190819 G A 0.034134 -1.9237e-05
8:99190858 G A 1.909167 1.4310e-05
8:99193231 A G 0.035545 1.4497e-07
8:99193291 A G 0.181041 -1.2942e-05
8:99193958 T G 0.752734 1.4683e-05
8:99197557 C A 0.686417 7.8024e-06
8:99205111 C T 1.031227 -1.3607e-05
8:99205612 T C 1.015391 -1.1518e-05
8:99208190 C A 0.688903 9.7644e-06
8:99213397 T C 0.035882 6.9194e-06
8:99213444 T G 0.029878 -5.4259e-06
8:99216797 A T 0.036548 2.3732e-05
8:99217391 C T 0.022578 -8.7618e-06
8:99217810 C A 0.149650 3.1915e-05
8:99223758 A G 1.955626 1.4457e-05
8:99225080 A C 0.059358 1.4259e-05
8:99227157 C T 0.341356 -2.2638e-05
8:99235077 G A 1.802674 4.9823e-06
8:99235828 G A 0.170963 -2.4301e-05
8:99257391 T C 0.813353 -4.6723e-06
8:99257514 T A 0.076459 1.1657e-05
8:99259682 C T 1.735382 -2.6327e-05
8:99259792 T C 0.244988 4.7855e-06
8:99261382 G T 0.445373 -5.3251e-05
8:99262445 G A 1.185991 -3.3715e-05
8:99264488 T C 0.098840 -8.1764e-06
8:99297662 G A 0.724597 -1.0781e-05
8:99298706 G C 0.191668 4.9814e-05
8:99302785 G T 0.213764 2.7638e-05
8:99305363 A G 0.123424 1.3141e-05
8:99311647 T C 0.083527 1.2244e-05
8:99312870 T C 0.036715 -3.9163e-07
8:99314018 G A 0.103453 2.5563e-06
8:99334808 C G 0.124158 -2.5183e-05
8:99340184 C T 0.327471 -2.3084e-06
8:99348620 G A 0.053262 -2.2088e-06
8:99350517 C T 0.027875 7.5753e-06
8:99352685 G A 1.085516 -5.2532e-06
8:99365169 C T 0.068194 1.6457e-05
8:99366418 C A 1.096021 -1.9235e-05
8:99369669 G A 0.176451 -2.2553e-05
8:99371079 G A 0.455627 -5.3480e-06
8:99375288 T C 0.134045 1.2622e-05
8:99378757 C T 0.054652 5.8025e-06
8:99379259 A G 1.055274 1.8544e-05
8:99379585 C T 1.671152 1.0399e-05
8:99380448 G C 0.436507 2.0817e-06
8:99382699 G C 0.024666 5.9679e-07
8:99383729 C G 0.187980 -7.8699e-06
8:99385200 C T 1.362132 1.1836e-05
8:99385486 A C 0.046778 -1.2715e-06
8:99389887 A C 0.291389 -1.3896e-05
8:99391285 C T 1.405517 1.6547e-05
8:99392416 A G 1.819942 2.6574e-06
8:99393934 G T 0.905057 -8.7727e-06
8:99397506 C T 0.084302 1.5024e-06
8:99398035 C A 0.467911 2.2496e-05
8:99401982 G A 1.867268 -1.2942e-05
8:99402038 A G 1.015602 1.2163e-05
8:99405919 A G 0.024785 6.8805e-07
8:99409403 T C 0.090425 9.5264e-06
8:99414574 G A 0.280958 -1.2979e-06
8:99416240 C G 1.909952 -1.9727e-05
8:99420915 A G 0.344810 3.7883e-06
8:99435652 G A 0.114843 1.3740e-05
8:99441904 T G 1.557615 -1.3630e-05
8:99443815 C T 0.335100 -1.6052e-05
8:99462481 C A 0.036793 1.0290e-05
8:99467902 G C 0.062332 -3.9598e-06
8:99468797 G A 0.053918 1.2296e-05
8:99474211 C A 0.061972 -4.0933e-06
8:99479712 G A 0.114183 -1.1583e-05
8:99481005 C G 0.077530 1.2770e-05
8:99483391 A G 0.091459 2.4220e-05
8:99489660 T C 0.214430 -1.4817e-05
8:99491438 T G 0.026053 1.1611e-05
8:99501318 C T 0.046547 -1.3597e-05
8:99547581 G A 0.835704 -2.3790e-05
8:99559732 T C 0.042229 -1.7708e-05
8:99563048 T C 0.079923 2.1520e-05
8:99565446 T C 0.046105 1.0674e-05
8:99568199 C G 0.119483 4.3212e-06
8:99580656 A G 0.036008 3.8882e-06
8:99584012 T C 0.118695 2.3497e-05
8:99594891 T C 0.033036 8.0944e-06
8:99647154 T G 0.539698 -2.1606e-05
8:99653794 T C 0.042321 2.0003e-05
8:99659068 T C 0.048849 1.3962e-05
8:99676677 A G 0.097918 -1.2399e-05
8:99696948 A G 0.025179 -1.4320e-05
8:99697731 G A 0.041253 1.2397e-05
8:99713571 C T 0.141749 4.5437e-06
8:99730534 C G 0.039547 7.6037e-06
8:99730651 T C 0.778801 -6.4072e-06
8:99732246 C T 0.156059 -2.9985e-05
8:99744743 T C 0.025182 5.9258e-06
8:99774019 T C 0.206641 -1.2258e-05
8:99776989 A G 0.737819 -8.1682e-06
8:99782057 G A 0.033828 7.8465e-06
8:99794614 G A 0.025828 -1.0378e-05
8:99811383 C A 0.040087 -6.1457e-06
8:99819796 G T 0.092655 5.5049e-06
8:99821668 C T 0.220376 -8.8916e-06
8:99832232 C T 0.048298 -5.9887e-06
8:99858910 A C 0.023030 1.6555e-05
8:99861962 A G 0.616854 -1.6649e-05
8:99872444 G A 0.090901 2.7274e-05
8:99875745 T C 0.078431 -6.9189e-06
8:99896712 G T 0.040339 1.7843e-06
8:99902468 G A 0.094029 3.9482e-06
8:99911372 A G 0.090952 1.1859e-05
8:99914949 T C 0.046003 2.4017e-05
8:99917181 T G 0.103535 1.4209e-05
8:99935699 A C 0.206471 4.3989e-05
8:99936256 C T 0.099761 1.3213e-05
8:99936478 A G 0.026304 -3.9905e-06
8:99943768 T C 0.033539 -4.6163e-06
8:99945360 T G 0.040043 -8.2995e-06
8:99947234 A G 0.205720 -1.3179e-05
8:99959222 A G 0.087681 -2.5541e-06
8:99962393 G A 0.035906 -1.2241e-06
8:99967591 G A 0.028130 -2.5547e-08
8:100009248 A G 0.031547 -1.8182e-05
8:100009696 G A 0.326699 -1.6346e-06
8:100023816 G A 0.044092 -7.4003e-07
8:100037043 A C 0.144972 -9.0010e-07
8:100106258 C T 0.043314 1.4816e-05
8:100111912 G A 1.674946 4.6511e-06
8:100120191 A C 0.311835 -2.2578e-07
8:100120432 G T 0.037279 -1.4757e-05
8:100139429 G A 0.106884 -2.1423e-06
8:100162540 A G 0.416213 3.3435e-06
8:100164084 G T 0.032934 7.2057e-06
8:100192463 G A 0.296961 -1.1421e-05
8:100205255 A G 0.027671 -1.1769e-05
8:100213925 C T 0.095331 8.4211e-06
8:100225220 T C 0.087953 -3.7778e-06
8:100228085 A G 0.127235 8.1704e-06
8:100232585 G A 0.026757 -4.2676e-06
8:100234986 C T 0.037435 3.7261e-07
8:100235721 T C 0.219683 -5.0506e-06
8:100247216 G A 0.027141 4.2262e-06
8:100250253 C T 0.083605 1.8087e-05
8:100251641 G A 0.034423 -3.9194e-07
8:100283088 T G 0.027209 2.9645e-06
8:100292826 G T 0.126698 7.8530e-06
8:100297988 T C 0.093947 2.1593e-06
8:100301621 C T 1.675042 3.4854e-06
8:100350744 C T 0.202507 -1.6793e-05
8:100351932 G C 0.085179 2.1055e-06
8:100358111 T C 0.030486 -1.3681e-06
8:100360137 C T 0.627940 -2.3469e-06
8:100364463 A T 0.028171 4.8374e-07
8:100387202 T C 0.090384 1.1484e-05
8:100397841 G C 0.121547 -1.2141e-05
8:100407633 A C 0.055485 -2.2607e-06
8:100412448 T C 0.292317 -1.6781e-05
8:100416302 T G 0.415037 5.0466e-06
8:100464671 T C 1.758551 9.7515e-06
8:100478611 A G 0.324503 -3.2656e-06
8:100480014 C T 0.097527 4.7266e-06
8:100509872 G A 1.840844 2.3504e-05
8:100527931 A G 0.042117 -2.1359e-05
8:100534321 T C 0.057943 -5.4057e-06
8:100554959 C T 0.039856 1.1740e-05
8:100557873 G A 0.051184 1.3770e-05
8:100562036 G A 0.047621 1.7809e-06
8:100562463 T C 0.041791 -7.3167e-06
8:100566950 T C 0.109311 2.3745e-05
8:100567120 C T 0.113721 -9.8270e-06
8:100579629 A G 0.031843 -6.0715e-06
8:100594204 A C 0.178219 1.0220e-07
8:100610639 T C 0.079257 -8.1896e-06
8:100664856 A C 0.228849 -8.3937e-06
8:100665300 G A 0.038302 -4.2883e-06
8:100690005 A G 0.048526 -1.0699e-05
8:100696292 C T 0.055692 -9.2415e-07
8:100701062 G A 0.027634 2.3858e-06
8:100720568 T C 0.032965 6.5737e-06
8:100724363 T C 1.778553 4.6028e-06
8:100734192 C G 0.128632 6.5544e-06
8:100735828 A G 0.059680 -1.2286e-06
8:100743556 C A 0.185895 2.1171e-05
8:100748391 T C 0.090330 1.1678e-05
8:100760279 T G 0.078947 -1.0240e-05
8:100764811 G A 0.047387 3.7768e-06
8:100767142 T C 0.051446 3.0371e-05
8:100770220 A G 0.030139 -7.9203e-06
8:100785256 G A 0.077162 1.2814e-05
8:100791156 C T 0.090337 1.2663e-05
8:100798740 G A 0.226938 -1.3237e-05
8:100801293 C T 0.041474 -1.3837e-05
8:100811197 G A 0.032275 -1.9316e-06
8:100812300 G A 0.622375 4.8959e-07
8:100818247 G T 0.040237 4.4617e-06
8:100823527 A C 0.036919 1.9993e-06
8:100826073 G A 0.084958 -1.4010e-05
8:100829138 C A 0.727572 -3.9737e-07
8:100829456 A G 0.081215 -2.7194e-08
8:100865242 G A 0.346846 3.5541e-07
8:100865682 T G 0.051089 -1.3819e-05
8:100865836 A G 0.253341 3.7823e-06
8:100871741 A C 0.029810 -1.0487e-05
8:100875896 A C 0.376048 2.7285e-07
8:100892302 C G 0.079501 -1.6961e-05
8:100897248 T C 0.121765 -3.3757e-05
8:100904941 C A 0.079433 -1.2325e-05
8:100906780 A G 0.022864 4.2965e-06
8:100908757 T G 0.066531 -3.0107e-06
8:100919639 C A 0.065011 7.2350e-06
8:100921303 G A 0.721473 -3.3392e-05
8:100924271 A G 0.209164 -2.6368e-05
8:100925667 C T 0.090568 4.4543e-06
8:100953474 T C 0.064172 -2.2397e-05
8:100955208 C T 0.077064 4.0140e-06
8:100963648 C A 0.213774 6.3945e-06
8:100991367 C T 0.084703 -1.1705e-05
8:100992079 C G 0.118358 2.5689e-06
8:100993550 C T 0.265737 -1.1166e-06
8:100994389 T C 0.397188 -1.8694e-05
8:100995147 T C 0.087501 4.9763e-06
8:100997636 T C 0.083619 -1.7883e-05
8:101019598 T C 0.030228 1.6788e-05
8:101022381 T C 0.170756 -7.4654e-06
8:101033737 A G 1.115050 -1.6942e-05
8:101039085 A G 0.031598 4.7030e-06
8:101053861 C A 0.084394 7.8329e-06
8:101062888 A G 0.309867 4.5243e-06
8:101085589 T C 0.039931 -2.3267e-06
8:101085600 C T 0.027005 -1.6997e-06
8:101102921 A G 0.053901 -7.1385e-06
8:101105046 C T 0.022612 -1.4148e-06
8:101107750 T C 0.194364 -6.7599e-06
8:101112264 A C 0.034209 3.8836e-06
8:101113296 A G 0.045306 -2.2739e-06
8:101119037 C T 0.292072 -2.7279e-05
8:101122411 G A 0.751561 -6.2562e-06
8:101153024 A G 1.087726 -1.3963e-05
8:101156762 G A 0.717478 6.2221e-07
8:101163658 C T 0.084125 -1.4751e-05
8:101172255 A G 0.715527 5.1504e-07
8:101177835 T C 0.055760 3.2669e-05
8:101186859 G T 0.045020 5.4615e-06
8:101206391 A G 0.403137 -2.6144e-05
8:101218354 A G 0.726681 3.4042e-06
8:101233008 C T 1.214627 3.0909e-06
8:101242613 T C 0.388284 -2.4331e-05
8:101244976 T C 0.039727 -1.8872e-05
8:101255822 G C 0.043627 -7.5888e-06
8:101260844 T C 1.215637 1.2567e-06
8:101277379 G C 0.098513 4.2281e-05
8:101285717 C T 0.325744 3.4978e-05
8:101291566 T G 0.025499 -1.8192e-08
8:101300954 A G 0.023843 -7.2197e-06
8:101304790 C T 0.021551 -3.1141e-06
8:101330209 C A 0.876977 9.5757e-06
8:101342599 C T 0.333679 -5.2003e-06
8:101349133 A G 0.071355 -8.8214e-06
8:101349347 T G 0.693299 -2.4304e-05
8:101350906 G T 0.066072 -4.2621e-06
8:101356217 A G 0.024880 7.7776e-06
8:101361588 A G 0.305756 7.1243e-06
8:101367042 T C 0.028572 4.2144e-06
8:101374808 A G 0.049121 5.1520e-06
8:101376446 T G 0.024605 6.6578e-06
8:101382405 C T 0.105836 1.2941e-05
8:101388259 A G 0.721752 -1.0432e-05
8:101389202 C T 0.266753 -2.9673e-05
8:101389567 T C 0.962483 -1.3047e-05
8:101392568 C T 0.510279 -2.5539e-05
8:101394250 T C 0.696199 -1.3181e-06
8:101400303 A G 0.334233 1.1811e-06
8:101405211 T C 0.090881 -1.9461e-05
8:101410455 A G 0.033101 -2.1986e-06
8:101411446 C T 1.195157 -2.3457e-05
8:101423686 G A 0.085101 -1.3941e-05
8:101429443 G A 0.880489 -1.6264e-05
8:101433470 A G 0.045714 9.2498e-06
8:101433661 T C 0.080997 -2.6722e-05
8:101437726 C T 0.527472 -1.2815e-05
8:101440200 C T 0.794338 -1.2526e-05
8:101440909 T C 0.056189 -9.1328e-06
8:101442377 A G 0.047866 -7.0101e-06
8:101448416 A G 0.823202 -9.6944e-06
8:101452935 T C 1.536244 3.9880e-07
8:101453450 A G 0.404878 -1.3436e-05
8:101453950 A G 0.123924 -1.5911e-05
8:101455017 T C 0.090449 1.3564e-05
8:101455458 G C 0.024088 -1.4546e-06
8:101456031 G A 0.056675 9.1364e-06
8:101456568 G A 0.168934 -2.9281e-06
8:101458006 G A 0.029330 -1.9145e-06
8:101458911 C T 0.056019 8.2298e-06
8:101460920 T C 0.133640 -2.2214e-05
8:101467929 C T 0.919530 5.6943e-06
8:101469478 C T 0.078764 5.2495e-06
8:101469888 A C 0.201994 -1.0357e-05
8:101471974 A G 0.161556 -5.3690e-06
8:101472510 G A 1.598974 2.4882e-05
8:101474782 T C 0.680961 1.8896e-05
8:101478199 T C 0.079879 -4.9022e-06
8:101479551 C G 0.120945 -1.0802e-05
8:101486501 A G 0.985340 -6.5808e-06
8:101492376 C T 0.520554 2.5500e-05
8:101494912 A G 0.060493 2.0937e-06
8:101499584 C T 0.423910 5.8795e-05
8:101499681 A G 0.074782 -3.3438e-05
8:101499874 C T 0.114237 2.3154e-05
8:101503707 G A 0.198968 3.2352e-05
8:101504146 C T 0.132845 9.7803e-06
8:101505127 A G 0.189326 7.0146e-06
8:101505135 A G 0.997103 -2.7644e-05
8:101505324 C T 0.056240 4.6814e-06
8:101506305 G A 1.202667 1.6636e-05
8:101506689 A G 0.261865 1.1428e-05
8:101518046 C T 0.522828 7.5107e-06
8:101518313 G A 0.446662 1.7787e-06
8:101519901 C T 0.394145 3.4144e-05
8:101520098 C T 0.493352 -1.7039e-05
8:101520351 G T 1.169117 -5.3994e-05
8:101525181 A G 0.036800 1.1575e-05
8:101527183 C T 0.965363 -1.4974e-05
8:101535855 A C 0.063376 1.0501e-05
8:101539713 T C 0.065474 7.9312e-06
8:101539760 T A 0.029204 -2.0461e-07
8:101540153 G A 0.134905 -2.6327e-05
8:101543736 C G 0.520975 1.8413e-05
8:101546187 A C 0.166061 -4.1537e-05
8:101548142 A G 0.268151 1.0375e-05
8:101555261 C A 0.692622 1.0466e-06
8:101575182 G A 1.652841 -2.5675e-05
8:101579985 G A 0.196027 8.4925e-06
8:101581313 T C 0.050457 -3.3305e-05
8:101582667 T C 0.791604 -1.1905e-05
8:101590777 C T 0.157272 -3.6691e-05
8:101592831 G A 0.051246 -8.7331e-06
8:101592862 C T 0.033396 6.5960e-06
8:101597540 G A 0.070975 -6.7088e-06
8:101600966 A G 0.762237 -1.7365e-05
8:101602306 C G 0.055023 1.4830e-05
8:101606005 C T 0.046088 3.2003e-06
8:101607840 C G 0.198454 -1.9061e-05
8:101608919 C T 0.693166 -1.2717e-06
8:101610261 C T 0.769771 -1.4999e-05
8:101615043 A G 0.046163 -3.1444e-06
8:101615462 C T 0.646789 4.0652e-06
8:101616707 C T 0.050039 -1.4341e-05
8:101619127 T C 0.457507 -3.0439e-07
8:101620084 A T 1.120636 4.0421e-06
8:101620135 G A 0.061197 -4.6599e-05
8:101620958 T C 0.027083 -2.1940e-06
8:101622111 G C 0.649040 -1.8385e-05
8:101624627 A G 0.044854 -1.5779e-06
8:101625033 A G 0.105561 -1.1971e-05
8:101626241 T C 0.817249 -2.0464e-05
8:101628449 T C 0.564745 -6.4929e-05
8:101634259 G A 0.241710 -1.2779e-06
8:101637840 C A 0.228720 -8.6921e-06
8:101643592 A G 0.365566 3.4331e-06
8:101644172 C T 0.595748 -6.1949e-06
8:101644474 T C 0.114367 1.8340e-05
8:101646390 A G 0.174373 -1.7960e-05
8:101646615 T C 0.226901 -9.7549e-06
8:101648529 T C 0.404470 7.0528e-06
8:101649282 A G 0.177195 2.1782e-05
8:101652039 A G 0.813771 2.2262e-07
8:101655595 G A 0.827207 -2.9514e-05
8:101659581 G A 0.188836 -2.0857e-05
8:101662172 C T 0.599470 -2.6392e-05
8:101665666 T C 0.965369 -1.5384e-05
8:101669793 C T 0.395382 -1.2997e-05
8:101670398 A G 0.434528 -5.9595e-06
8:101671045 A G 0.023449 -4.6778e-06
8:101672798 C A 0.129996 -3.4684e-05
8:101675202 C T 0.047948 2.7795e-05
8:101675584 C T 0.921899 1.4053e-06
8:101678108 G T 0.065644 -3.4152e-05
8:101683664 T C 0.687862 1.5102e-06
8:101684412 G A 0.296822 4.0867e-05
8:101689111 A G 0.020875 6.8596e-07
8:101690199 T C 0.066922 2.5220e-06
8:101692130 T C 0.615150 -7.2673e-05
8:101705480 A G 0.129744 2.3807e-05
8:101706081 A G 0.062819 3.7962e-06
8:101725925 A G 0.038180 1.9417e-06
8:101726477 T C 0.883587 -4.6234e-05
8:101735386 T C 0.043746 -9.0032e-06
8:101735550 A G 0.229896 -5.3491e-05
8:101735585 T C 0.032030 2.3617e-05
8:101748017 G A 0.886194 -5.7268e-05
8:101750325 A C 0.269361 1.2476e-05
8:101766580 C T 1.526544 -2.3868e-05
8:101770475 C T 0.897587 9.1180e-06
8:101784065 A C 0.063366 3.7619e-06
8:101793314 T C 0.942676 1.2169e-07
8:101796638 C T 0.543968 -4.4289e-05
8:101800724 T C 1.261018 1.5367e-06
8:101804327 T G 0.064991 4.5702e-06
8:101808613 T C 0.041580 1.2979e-05
8:101808746 T G 0.201528 -3.9315e-05
8:101812502 T C 0.031421 3.1634e-05
8:101813797 C T 0.107258 3.5653e-05
8:101814522 A G 1.957223 1.7126e-05
8:101816136 T C 0.718036 2.6848e-05
8:101816789 A G 1.009560 5.7911e-06
8:101821020 C T 0.139349 -2.1096e-06
8:101821313 C T 0.311312 -4.5560e-06
8:101821743 G A 1.195864 1.9019e-05
8:101821842 C G 0.057097 -1.5269e-05
8:101821890 A G 0.056763 1.3773e-05
8:101827463 G C 0.032999 2.1602e-05
8:101835049 A G 0.256078 -3.5263e-06
8:101837428 G A 0.157939 1.2526e-05
8:101841546 C T 0.529842 5.6650e-07
8:101855069 G A 0.131808 -3.8792e-05
8:101857655 A G 0.087661 2.5066e-06
8:101858650 A G 0.325258 -1.9278e-05
8:101858704 C T 0.023534 1.8728e-05
8:101858714 T G 0.062951 -7.8954e-06
8:101859314 G A 0.086648 -9.0872e-06
8:101861553 C T 0.464351 7.8981e-06
8:101862253 G T 0.964319 3.5582e-05
8:101863213 T C 0.460751 -5.0873e-06
8:101864432 G A 0.027664 2.2972e-05
8:101870917 C T 0.224310 1.4358e-05
8:101871182 T C 0.096382 1.6964e-05
8:101876143 C T 0.573159 2.4543e-05
8:101882138 C T 1.938106 3.5608e-05
8:101882608 T C 0.026638 -2.2322e-06
8:101885118 A G 1.235458 -1.0949e-07
8:101888629 G A 0.379458 2.6048e-05
8:101895865 G C 1.046683 -2.5697e-05
8:101907062 T C 0.626162 1.5504e-05
8:101907063 A G 1.004008 -1.8432e-05
8:101912437 C T 0.050168 -1.8701e-06
8:101918859 G A 1.968354 -2.7176e-06
8:101919321 T C 0.594541 3.4565e-06
8:101927424 T C 0.432087 -2.3453e-06
8:101933682 A G 0.083483 4.4073e-06
8:101935851 T C 0.044391 -1.1784e-05
8:101936283 A G 0.168934 1.3961e-05
8:101943393 A C 0.072114 5.2081e-06
8:101943618 G A 1.031629 3.1363e-06
8:101946969 G A 0.127058 -9.4623e-06
8:101947615 A C 0.034617 3.9611e-06
8:101956608 T G 0.021585 -4.5175e-06
8:101962458 T C 0.021473 -8.8355e-06
8:101967139 G A 1.224256 -2.0588e-06
8:101968933 A G 0.079607 5.4366e-06
8:101983186 T C 0.125688 -3.1314e-06
8:101986864 G A 0.690252 1.7225e-05
8:101986980 T G 0.052891 8.7144e-06
8:101992626 A G 0.175009 -2.4928e-05
8:101999438 C T 0.044956 -2.4601e-05
8:102002608 C A 1.055750 -1.4296e-05
8:102003418 A G 0.642264 -1.2226e-05
8:102007359 T C 0.026685 -3.5937e-06
8:102012074 G C 0.495674 1.9511e-05
8:102016336 C T 1.144373 -8.1312e-06
8:102021887 G C 0.033335 -1.0179e-05
8:102023356 A G 0.083891 -1.6831e-06
8:102024812 C T 0.134058 -2.2070e-05
8:102028017 T G 0.108254 4.6891e-05
8:102033910 A G 0.032750 -2.2881e-05
8:102035768 A G 0.085713 1.2995e-06
8:102041030 A C 0.365314 -1.4325e-05
8:102048553 G A 0.030167 -1.8986e-05
8:102049558 T C 0.168437 -1.1272e-05
8:102053606 T C 0.656822 5.6210e-06
8:102054053 C T 0.021456 -1.7546e-05
8:102055851 T C 0.034352 -5.8823e-07
8:102059849 T C 0.632411 -6.5264e-06
8:102060410 G C 0.067381 2.3834e-05
8:102066725 C G 0.408897 -1.0055e-05
8:102067129 C T 0.837434 1.5984e-05
8:102068160 T G 0.811330 -3.0596e-06
8:102068621 A C 0.513893 9.3749e-06
8:102071998 A G 0.045003 1.5928e-05
8:102073402 A G 0.123764 2.8015e-05
8:102074514 T C 0.225854 1.1829e-05
8:102075018 G A 0.045231 -7.8145e-06
8:102090552 G C 1.550894 8.1527e-05
8:102095585 G A 0.042423 -8.0542e-06
8:102096051 C T 0.080892 1.5944e-05
8:102100529 A G 1.520574 4.8556e-05
8:102100678 T C 0.068143 5.6499e-06
8:102101603 G C 0.058984 -5.2978e-06
8:102107041 A G 0.048209 -8.5922e-06
8:102113159 C T 1.549585 2.9592e-05
8:102117928 T C 0.029320 2.8355e-06
8:102118261 G C 0.639704 8.4778e-05
8:102120275 T C 0.399391 6.9599e-05
8:102124727 G T 0.070414 1.0556e-05
8:102128719 A G 0.658702 -4.9335e-05
8:102132835 G A 0.919900 1.9279e-06
8:102137549 A G 0.258730 1.3079e-05
8:102139731 C T 0.812265 -2.6797e-05
8:102142426 T C 0.071838 1.3721e-05
8:102143121 T C 1.071763 -8.4885e-05
8:102143165 T C 0.083778 -2.4427e-05
8:102145203 A G 0.043117 -2.4726e-05
8:102145355 C A 0.240605 2.8162e-06
8:102145913 T G 1.345827 -5.6959e-05
8:102146464 T G 0.519758 4.0919e-06
8:102146541 G A 0.051365 1.0026e-05
8:102146644 G A 0.276168 4.0928e-05
8:102146958 T C 0.103399 1.0473e-05
8:102147982 A G 0.470437 2.0041e-05
8:102150411 A G 0.758691 -3.5853e-06
8:102150552 A G 1.033390 -3.7710e-06
8:102156061 A G 0.273376 -1.9835e-05
8:102161202 A G 0.223790 -3.4801e-05
8:102162237 A G 0.066072 4.0749e-06
8:102171185 T G 0.518942 -2.0433e-05
8:102176188 T C 0.027872 1.2764e-05
8:102188062 A G 0.030966 2.1724e-05
8:102195107 C A 0.049586 1.2638e-05
8:102195378 A G 0.053248 1.9261e-05
8:102202336 G T 0.695675 -2.0872e-05
8:102207347 T C 0.060381 5.8592e-06
8:102213785 A G 0.044952 -2.5953e-06
8:102227923 C A 1.211207 -1.1236e-05
8:102248294 G T 0.261623 -1.6769e-05
8:102249198 G T 0.082211 -1.2475e-05
8:102251727 A G 0.024693 -1.2586e-05
8:102256898 T C 0.033628 -7.9481e-06
8:102258335 C G 0.064960 3.9955e-06
8:102258491 T C 0.046493 2.5917e-05
8:102261804 T C 1.009061 -8.4857e-06
8:102268232 C A 0.199750 2.1411e-05
8:102271672 C T 0.144938 -4.0540e-05
8:102272195 G T 0.554484 -1.3066e-05
8:102273988 T C 0.081076 9.7789e-06
8:102277579 T C 0.993676 -7.2982e-06
8:102280082 C A 0.960875 -1.2897e-05
8:102280676 A G 0.025454 1.6669e-06
8:102281612 T G 0.020144 -8.5940e-06
8:102285548 T C 0.032652 -1.3272e-05
8:102288812 G A 1.617479 -1.7836e-05
8:102292523 A C 0.033056 8.9984e-06
8:102292938 G C 0.634737 1.1780e-06
8:102296319 T C 0.825671 9.2947e-06
8:102299294 C T 0.125338 -1.2735e-05
8:102299410 G A 0.026196 1.7110e-06
8:102300300 A G 0.104028 -7.9743e-06
8:102303785 A G 0.028508 1.2524e-05
8:102306625 A T 0.912247 5.8447e-08
8:102308363 A G 0.057175 -1.6517e-05
8:102310444 T C 0.063325 -8.6422e-06
8:102312611 T C 0.086607 6.5376e-06
8:102313837 T G 0.247092 4.2051e-05
8:102316811 G A 0.333264 4.6671e-05
8:102317954 C T 1.066031 -7.5089e-06
8:102321001 T C 0.063430 1.0432e-05
8:102324154 T C 0.052939 1.2051e-05
8:102330044 G A 0.047482 7.5721e-06
8:102330393 G A 0.718009 -4.6056e-05
8:102356036 C T 0.564143 3.8091e-05
8:102360265 C T 0.085332 6.3754e-06
8:102369062 G C 0.025686 1.2134e-05
8:102370578 G T 0.042134 -1.9560e-05
8:102372518 A G 0.065912 1.1552e-05
8:102376823 G A 0.044296 6.5638e-08
8:102383316 A G 0.032723 -7.5545e-06
8:102393046 A G 0.022527 2.2266e-06
8:102398058 A G 0.058752 -1.0403e-05
8:102398847 G A 0.463525 3.3889e-05
8:102399324 C G 0.090762 -2.2626e-05
8:102400539 C A 0.265611 -1.0080e-05
8:102402147 A G 0.023024 2.9965e-07
8:102404926 G A 0.178858 4.9816e-05
8:102409702 G A 0.658580 -5.2999e-05
8:102412688 T C 0.030411 8.5864e-06
8:102421827 A G 0.407448 3.8034e-05
8:102423640 T C 0.057491 -1.3523e-05
8:102436269 C T 0.279547 2.1623e-05
8:102447571 C T 0.998759 1.1508e-05
8:102449176 T C 0.080793 9.5659e-07
8:102460872 T G 0.026998 4.9987e-06
8:102463602 A G 1.437156 1.5262e-05
8:102470492 G T 0.458211 3.7505e-06
8:102472926 G A 0.737323 -3.9992e-06
8:102475478 C G 1.878558 -1.2059e-05
8:102479931 G T 0.349913 2.5850e-05
8:102480148 A G 0.200596 -4.0232e-05
8:102481679 A C 0.062363 -2.2761e-05
8:102482543 G A 0.314256 9.2286e-06
8:102482650 A G 1.765701 -1.0648e-04
8:102486065 G A 0.092387 3.2128e-05
8:102487578 T C 0.094801 6.8048e-06
8:102488478 G A 1.932650 -3.3193e-05
8:102488651 C T 0.069771 1.1898e-05
8:102488828 G A 0.199192 -3.4583e-05
8:102489668 G A 0.069108 -7.2512e-06
8:102489869 A G 0.034988 1.1157e-05
8:102490380 T C 1.695379 -1.2287e-05
8:102494191 G A 0.096205 1.3091e-05
8:102494523 C T 0.154563 -1.1733e-06
8:102497808 A G 0.544366 -8.4260e-06
8:102506764 T C 1.858204 -1.2741e-05
8:102507117 C T 1.407952 -1.4922e-05
8:102509319 C T 1.910442 -2.2213e-05
8:102514651 C T 0.070234 2.6309e-05
8:102516625 T G 0.199094 -5.1126e-06
8:102522053 T C 1.312648 3.2714e-07
8:102525470 A G 0.134511 1.2504e-05
8:102526699 T C 0.270877 8.1454e-06
8:102527962 T C 0.449943 1.6806e-06
8:102530916 T A 0.020447 3.7411e-06
8:102532638 G A 0.233099 2.4325e-05
8:102534011 G A 0.167414 -1.8808e-05
8:102534067 T C 0.028096 1.3985e-06
8:102539468 A G 0.031608 -1.6667e-05
8:102544116 T C 0.036368 -1.1883e-06
8:102544279 A G 1.015014 1.3204e-05
8:102548864 G A 1.149970 2.0891e-05
8:102553167 T C 0.032550 1.3431e-05
8:102554217 C A 0.359208 -1.5884e-05
8:102555474 G A 0.055723 2.9736e-05
8:102562193 T C 1.612981 -3.6088e-06
8:102563297 G A 0.138077 -7.8086e-06
8:102571380 C T 0.055155 5.1311e-06
8:102571852 C T 1.376853 -1.2330e-06
8:102576576 G A 0.084139 -2.5487e-06
8:102578466 A G 0.037361 1.5444e-05
8:102585806 A G 1.479695 -5.8995e-06
8:102585836 A G 0.041444 -1.4234e-05
8:102588821 C T 0.056376 1.3554e-05
8:102590360 G A 0.556041 -1.3088e-05
8:102590651 T C 1.886715 -1.5456e-05
8:102592904 A C 0.038534 9.6071e-06
8:102593380 T C 0.040590 -1.7999e-05
8:102595319 G A 1.813605 1.3648e-05
8:102599197 C T 0.292766 -5.6417e-06
8:102599384 A G 1.953365 7.0923e-06
8:102609561 G A 0.053717 -1.9347e-05
8:102615427 C T 0.814567 -1.5739e-05
8:102616732 A G 0.112969 -1.3444e-05
8:102617790 T G 0.070200 3.3533e-05
8:102624042 T C 0.512819 -1.3116e-05
8:102625064 A G 0.078903 8.5519e-06
8:102628962 T C 0.039812 -1.3567e-05
8:102639927 T C 0.089443 -4.1496e-06
8:102643219 G A 0.039421 -8.9097e-07
8:102649681 T C 1.162712 2.6303e-05
8:102651767 G A 0.048730 1.5310e-06
8:102656814 C T 0.035851 2.5367e-05
8:102658532 C A 0.567468 -2.8206e-05
8:102699055 T C 0.049450 1.3009e-05
8:102700295 C T 0.524385 -9.8039e-07
8:102712712 C T 0.068166 -7.2986e-06
8:102719633 A G 0.647598 -4.4580e-05
8:102719916 G A 0.237726 -3.0198e-05
8:102728781 A G 1.908630 -1.5129e-05
8:102732693 T G 0.102307 1.1738e-05
8:102748029 C T 0.085121 2.0259e-05
8:102748810 A G 0.032309 2.2575e-05
8:102752331 T C 0.160427 1.4368e-05
8:102759275 C T 0.021640 -1.0978e-07
8:102768388 A G 1.503038 9.3298e-06
8:102768789 T C 0.132705 1.2434e-05
8:102770923 C T 0.045432 -1.0025e-05
8:102774523 C T 0.031129 -1.6605e-06
8:102777503 G A 0.054363 -4.7776e-06
8:102784317 G A 0.044939 3.3630e-06
8:102786050 A G 0.052728 -8.2524e-06
8:102787787 G A 0.030272 7.7966e-06
8:102798565 A G 1.515131 1.3294e-05
8:102824149 T C 0.083319 1.3478e-05
8:102824282 A G 0.186011 -6.8329e-06
8:102832804 T C 0.064593 -7.2490e-06
8:102836613 C T 1.315266 1.4129e-05
8:102837294 A G 0.041457 8.7139e-06
8:102859372 A G 0.076924 1.9889e-05
8:102872526 T C 0.035307 1.3570e-05
8:102874781 T C 0.055713 -5.1361e-06
8:102888671 A G 0.066208 -3.3169e-06
8:102889547 G C 0.114642 -2.3989e-06
8:102891233 C T 0.446686 -1.9440e-05
8:102896141 A T 0.492220 -1.2763e-05
8:102897758 C T 0.030663 1.1563e-05
8:102897814 T C 0.041580 -1.5507e-05
8:102902078 C T 0.037701 5.4754e-06
8:102923107 T C 0.023819 -3.4328e-06
8:102942620 G A 1.931398 -1.6405e-05
8:102943990 A G 0.094372 9.4414e-06
8:102944509 C T 0.087814 2.4828e-05
8:102944863 A G 1.233146 -7.4695e-05
8:102952028 G A 0.816923 -5.8165e-05
8:102962223 C G 0.126157 6.0335e-07
8:102964750 C A 0.263184 1.5011e-06
8:102986599 T C 0.028905 1.0173e-05
8:102987217 T C 0.170362 -1.2505e-05
8:103001914 G A 0.257101 -9.4224e-06
8:103003549 T C 0.030010 -3.0438e-06
8:103003703 A G 0.090248 -3.3277e-06
8:103011004 T C 0.085740 8.5463e-06
8:103018694 T C 1.013575 -6.3026e-05
8:103022832 A G 0.039771 -9.0552e-06
8:103035435 C T 0.071298 2.4040e-05
8:103039917 C T 1.799043 2.1969e-06
8:103040822 C T 0.061489 -6.4605e-06
8:103041460 G A 0.032866 -4.5299e-07
8:103044131 A G 0.189877 6.6434e-06
8:103044676 A G 1.749246 -1.5663e-05
8:103044932 A G 1.203262 -3.2914e-05
8:103051216 G A 0.221393 1.0955e-05
8:103052377 A G 0.417291 -1.2962e-05
8:103053610 G A 0.637297 -1.1746e-06
8:103053815 C T 0.827955 -4.3874e-07
8:103055520 T G 0.152808 -3.1357e-06
8:103067199 A G 1.207141 -4.7554e-05
8:103069262 C T 0.099078 2.3555e-05
8:103071449 C G 0.123101 -4.2010e-06
8:103074689 A G 1.609891 1.6861e-05
8:103076368 C G 0.250625 3.7713e-06
8:103079505 A G 0.268164 -3.6874e-06
8:103090176 C A 0.230620 -8.2384e-06
8:103090350 G A 0.042709 1.6463e-05
8:103096978 T C 0.055478 -2.3709e-05
8:103106970 A G 0.032798 2.9102e-06
8:103107743 C T 0.133151 1.6060e-06
8:103108316 G A 1.303200 -3.3378e-06
8:103109921 C T 1.342777 -3.0159e-08
8:103113613 C T 0.503388 4.6030e-05
8:103129680 T C 0.046153 1.6951e-05
8:103132282 G A 0.190907 -5.8929e-06
8:103133118 G T 0.113625 -1.3654e-05
8:103135979 T G 0.269949 1.2127e-05
8:103137965 C T 0.943617 -4.9622e-07
8:103138997 A G 0.025213 -4.6411e-06
8:103139108 C G 0.128734 1.9184e-05
8:103155682 A G 0.064195 7.6318e-06
8:103162026 A G 0.037391 -3.9919e-07
8:103163735 A G 0.633798 -1.6575e-05
8:103165451 G T 1.394396 -4.9670e-06
8:103167673 T C 0.564819 -2.6838e-05
8:103173201 G A 0.114414 -1.5729e-05
8:103174342 G A 0.031727 8.0206e-07
8:103177900 A G 0.058127 3.1941e-05
8:103182524 A G 0.082517 -3.5000e-06
8:103190636 C T 0.267005 -2.8327e-05
8:103193882 T C 0.021847 5.4764e-06
8:103194888 A G 1.391581 -1.8855e-05
8:103195893 C A 0.268671 -3.1040e-05
8:103196629 T G 0.065049 -8.2920e-07
8:103197974 G A 0.078176 2.9661e-05
8:103200321 G A 0.232905 7.5760e-06
8:103201058 C G 1.322772 1.0993e-04
8:103204972 G A 0.264530 2.2052e-05
8:103208028 C A 0.319135 2.1155e-06
8:103210559 A C 0.029772 1.8596e-05
8:103210971 C T 1.842632 1.2634e-05
8:103216016 A G 0.029412 -4.8066e-06
8:103219240 G A 0.134997 2.6152e-05
8:103227082 A G 1.850581 -5.9698e-06
8:103230624 G A 0.222869 2.7810e-05
8:103234009 C T 0.145189 -2.8795e-06
8:103236773 C A 0.213876 -7.8006e-06
8:103238260 A G 0.080358 -1.3259e-05
8:103244903 A G 0.132885 4.7126e-06
8:103255945 A G 1.530281 5.2550e-06
8:103269323 C T 0.041787 1.7898e-05
8:103272556 T C 0.091880 7.8825e-06
8:103282518 G A 0.224606 1.8539e-05
8:103284675 T C 0.290896 -4.5220e-05
8:103288343 C T 1.131271 -2.0076e-05
8:103292432 G A 0.087080 3.2328e-05
8:103307533 C T 0.302618 -3.5934e-05
8:103313980 C T 0.212747 2.9428e-05
8:103324280 G A 0.083812 -1.2786e-05
8:103338130 T C 0.090578 3.4921e-05
8:103345274 C T 0.035518 6.9231e-06
8:103367602 C A 0.044684 -6.8491e-06
8:103378557 T C 0.137496 -8.4993e-06
8:103386057 A G 0.029082 1.9496e-05
8:103395106 A G 0.126983 4.4138e-06
8:103403073 C G 0.050467 7.5597e-06
8:103426586 T C 0.022990 -3.7832e-06
8:103430069 G A 0.029266 1.8673e-05
8:103430224 T G 0.050185 2.3795e-05
8:103440575 T G 0.944114 -1.3472e-05
8:103469302 T C 0.359555 2.6088e-05
8:103473933 T C 0.191910 3.2076e-05
8:103478754 A C 0.233364 -3.6278e-05
8:103486947 T C 0.170280 1.7615e-06
8:103491864 G A 0.269382 -4.1953e-05
8:103504363 A G 0.462328 1.6391e-05
8:103508075 T C 0.330799 1.0186e-05
8:103510334 G A 0.231545 3.1259e-06
8:103511805 G A 0.261450 2.4777e-05
8:103516300 G T 0.498139 3.0919e-05
8:103521224 C T 0.042637 -1.1537e-07
8:103526123 C T 0.281971 2.5092e-06
8:103534890 C T 0.976851 6.2477e-05
8:103536121 C G 0.030282 1.6898e-05
8:103540824 C T 0.025424 -2.6145e-06
8:103541166 A G 0.172225 -1.5310e-05
8:103541712 G A 0.090612 -4.4385e-05
8:103546567 A G 0.401352 -3.5028e-05
8:103548510 G A 1.269412 1.3016e-05
8:103550211 T C 1.143690 1.7616e-05
8:103550517 C T 0.172337 2.2162e-05
8:103550528 A G 0.021174 1.2888e-05
8:103555979 A G 0.033519 1.4074e-05
8:103557043 T C 1.504986 -3.4762e-05
8:103558965 C T 0.271952 2.6763e-05
8:103559001 A G 0.083241 5.7004e-06
8:103559089 G C 0.697372 1.7266e-05
8:103559822 T G 0.642379 -1.4723e-05
8:103560356 C T 1.130404 -9.5684e-06
8:103564462 G C 0.039197 -1.5200e-05
8:103566684 C A 1.169716 -2.1309e-05
8:103569098 C A 1.687291 1.1120e-06
8:103570782 A G 0.969470 -1.7688e-05
8:103572247 T C 1.619737 4.0502e-06
8:103572462 A G 0.037085 1.4995e-05
8:103574663 A G 1.043589 -2.1291e-05
8:103575777 T C 0.078478 1.0139e-05
8:103576658 A G 0.529910 -2.2884e-05
8:103579537 G A 1.554933 9.1122e-06
8:103581839 C T 0.596489 -8.6584e-06
8:103582057 T G 0.038979 2.4738e-05
8:103584390 G A 0.530345 -1.1918e-05
8:103586394 T G 0.195599 -2.0896e-05
8:103586800 C T 0.257594 -7.8465e-06
8:103587620 T C 1.896679 5.7018e-06
8:103591361 G A 0.214814 3.2921e-05
8:103591981 T C 1.967297 -6.6896e-06
8:103595054 T C 0.038313 -1.0798e-05
8:103598158 G A 0.077057 -4.0722e-05
8:103602469 T C 0.135095 -1.9656e-05
8:103606955 T C 0.047043 -8.7811e-06
8:103611260 A C 1.717169 -5.3922e-05
8:103616359 T C 0.295744 -5.8641e-06
8:103617167 A G 0.246477 -8.0839e-07
8:103620164 G A 1.200413 -5.2058e-07
8:103630197 G A 0.080508 -3.1779e-05
8:103640076 C G 1.572894 -1.3097e-04
8:103641380 G A 0.140916 3.2266e-05
8:103641435 A G 0.572619 -1.7220e-06
8:103644994 G T 0.710879 1.7088e-05
8:103646559 T G 0.393597 -1.6855e-05
8:103651690 T C 0.173911 -1.4797e-05
8:103657109 G A 1.712671 -5.4448e-05
8:103659105 T G 0.207386 -8.2962e-06
8:103675410 T C 0.073185 -7.3321e-06
8:103676605 C T 0.739577 -1.2811e-05
8:103679908 A G 0.061907 -1.5661e-05
8:103683725 G A 0.045092 -8.0229e-06
8:103686204 C T 0.046775 -2.5503e-05
8:103688695 A G 0.040125 5.0664e-06
8:103693821 C T 0.998807 -2.8701e-05
8:103694272 A G 0.417400 -4.1296e-05
8:103694401 A G 0.072950 1.5125e-05
8:103695901 T A 0.116274 -7.1369e-06
8:103696407 G C 0.182190 8.0346e-06
8:103697783 T C 0.203296 9.2919e-05
8:103704029 G A 1.040998 2.1417e-05
8:103707325 T C 0.991939 1.5351e-05
8:103712079 G A 0.907175 -9.8852e-06
8:103712231 T C 0.312535 -2.5757e-05
8:103713674 C T 0.038330 3.6743e-06
8:103714153 G C 0.447614 1.9427e-05
8:103717924 C T 0.054180 -7.4604e-06
8:103720185 C T 1.766017 1.2479e-05
8:103722131 A G 0.953875 1.4667e-07
8:103725172 T C 0.029830 1.1337e-05
8:103725498 G A 0.336144 -7.7130e-07
8:103727714 G T 0.026440 1.5466e-05
8:103729583 A G 0.373362 6.2471e-06
8:103731685 T C 0.032713 -1.1724e-05
8:103731962 G A 0.268810 1.5707e-05
8:103732081 C T 0.120959 2.0114e-05
8:103733478 A G 0.147875 -1.0542e-05
8:103733941 C T 0.290892 1.0910e-05
8:103734960 T C 0.190325 1.0654e-05
8:103734961 A G 1.359722 1.9584e-06
8:103738088 C T 0.543669 -2.6493e-05
8:103739507 C G 0.037055 6.7705e-06
8:103739704 A G 0.239161 2.3051e-06
8:103741649 T C 0.054615 1.6258e-05
8:103741756 G A 0.571660 2.1441e-05
8:103742049 G A 1.811565 -7.4959e-06
8:103753672 G A 1.385686 -1.3824e-05
8:103754111 T C 0.577371 -2.8183e-06
8:103759840 G A 0.196146 -5.6446e-06
8:103760916 G A 0.311315 -1.5834e-05
8:103765016 A G 0.150806 1.8093e-05
8:103769096 A G 0.245824 -1.3911e-05
8:103770205 A G 0.392982 -2.3369e-05
8:103773944 G A 0.450204 3.2689e-06
8:103779823 G A 0.177097 -2.2413e-05
8:103782370 A C 0.081361 -3.7780e-05
8:103783719 A G 0.047859 6.0450e-06
8:103790713 A G 0.962503 3.4739e-06
8:103793370 A G 0.197730 -1.4701e-05
8:103794864 G A 0.657362 -1.2795e-05
8:103798918 G A 1.406014 -1.0834e-06
8:103802649 A C 1.055594 2.1719e-05
8:103809995 C T 0.452431 -1.7566e-05
8:103810054 A G 0.423118 1.4590e-05
8:103819681 A G 0.031887 -1.6115e-05
8:103821150 C T 0.263469 9.5483e-06
8:103840360 A G 0.110732 7.4703e-07
8:103844760 C T 0.049943 2.0808e-05
8:103847247 G A 0.141827 1.8957e-05
8:103851052 C T 0.515491 -7.9379e-06
8:103857042 G A 0.879503 1.2081e-05
8:103861040 G T 0.872391 1.0024e-05
8:103876315 C A 0.044001 -1.2903e-07
8:103877434 A G 0.721507 6.7871e-06
8:103892855 G C 0.462063 1.3088e-06
8:103897439 A G 0.174190 1.6783e-05
8:103914746 A G 0.731105 1.0695e-05
8:103916392 G T 0.234877 -9.4823e-06
8:103940336 C T 1.273567 3.0277e-05
8:103945442 G C 0.437584 2.2462e-05
8:103945599 A C 0.081436 -5.1251e-06
8:103953433 A G 0.420898 1.7011e-05
8:103963319 A C 1.186810 4.7152e-05
8:103963684 T G 0.229199 2.5704e-06
8:103963878 T C 1.038425 1.6631e-05
8:103968785 C G 0.867213 1.8496e-05
8:103972010 G A 0.122717 5.4800e-05
8:103975989 G A 0.320579 9.2835e-06
8:103978699 T C 1.305834 8.6934e-06
8:103980385 T C 0.110300 9.6242e-06
8:103982227 G A 0.069584 2.1669e-05
8:103992590 G A 0.258652 -1.0532e-05
8:103993456 A G 0.074463 -4.1425e-06
8:103997023 T G 0.206954 3.0543e-05
8:104003778 C A 0.265853 -2.2267e-05
8:104017376 A C 0.206362 3.3539e-05
8:104022269 A G 0.719528 -1.3928e-05
8:104035453 G A 0.085176 -2.0247e-05
8:104039409 C T 0.069547 -8.7273e-07
8:104052016 G A 0.568172 -1.2473e-05
8:104057435 A G 0.030398 -2.0903e-05
8:104067152 G A 0.296176 5.1152e-05
8:104078993 G A 0.084962 1.7641e-05
8:104088562 T C 1.564697 -4.5478e-06
8:104089482 G T 0.559087 -2.1665e-05
8:104089549 T C 0.048655 -3.9862e-06
8:104090169 A G 0.093991 -1.0820e-07
8:104090368 G T 0.086352 5.2366e-06
8:104090979 C T 0.212465 4.7988e-05
8:104094482 A C 0.034172 8.4355e-06
8:104095597 G A 0.467465 -1.5384e-05
8:104097396 A G 0.544655 -4.8680e-05
8:104098515 T G 0.186701 -4.2675e-06
8:104098651 G A 1.702315 -1.7728e-06
8:104098897 T C 0.062441 4.5304e-06
8:104099952 T C 0.293605 -2.9607e-05
8:104107840 G A 0.321593 5.6870e-06
8:104110752 G A 0.418474 1.1628e-05
8:104114304 C T 0.400601 1.2346e-05
8:104115580 A C 0.664608 2.5960e-05
8:104117178 C T 0.468428 3.8328e-06
8:104120376 T C 0.232473 -1.8828e-05
8:104122872 G A 0.259614 -2.0431e-05
8:104123306 A G 0.386941 -1.4139e-05
8:104124024 T C 0.416883 -2.7297e-05
8:104124591 C T 0.247606 -1.7135e-05
8:104124704 T G 0.098381 -1.0989e-05
8:104126566 G A 0.471678 1.4574e-05
8:104126769 G A 0.882247 -1.1888e-05
8:104126916 G T 0.239861 6.8141e-06
8:104127468 A G 0.463919 -6.9291e-06
8:104132345 G A 1.734974 -1.4177e-05
8:104134123 G A 0.172932 -1.7767e-05
8:104134725 T C 0.031010 -1.1518e-05
8:104137029 C A 1.781385 -1.7243e-05
8:104141180 C T 0.123339 -7.8633e-07
8:104141937 A G 0.364927 -2.3553e-05
8:104159118 G T 0.514063 4.8958e-05
8:104162979 T C 0.065515 1.4876e-05
8:104165782 T C 0.886568 1.1255e-05
8:104175861 C A 0.318975 1.8148e-05
8:104176386 G A 0.046737 -1.2218e-05
8:104177206 T C 0.285568 -5.3555e-05
8:104178902 A G 0.244372 3.6819e-06
8:104180501 A G 0.401910 -5.2599e-06
8:104196713 C T 1.047237 3.5038e-05
8:104199801 A G 0.229406 1.2115e-05
8:104206832 C T 1.947799 -1.5136e-05
8:104207451 G A 0.152183 1.5559e-05
8:104213505 T C 0.227928 5.5131e-06
8:104215583 C T 0.204061 -5.9225e-05
8:104219144 G T 0.059578 -1.7612e-05
8:104243414 T C 0.093856 2.6011e-05
8:104243474 T G 0.274508 -4.0837e-05
8:104250380 C A 0.446764 -1.2982e-06
8:104258431 A G 0.100533 2.1490e-05
8:104266952 T C 0.065470 2.3479e-05
8:104287845 G A 0.292599 1.1454e-05
8:104292013 T C 0.170358 1.5640e-05
8:104294211 G A 0.211248 -2.2407e-05
8:104310109 A G 0.171752 1.0255e-05
8:104312432 G A 0.512945 -4.4547e-06
8:104320541 G C 0.156827 -1.3353e-05
8:104324662 A G 0.886803 1.9274e-05
8:104329588 T C 1.824059 -1.6825e-05
8:104336788 G C 0.062322 1.3300e-05
8:104337367 C A 0.938613 -3.0909e-05
8:104345778 G A 0.558203 2.4965e-08
8:104359721 G T 1.312036 -5.3691e-07
8:104363338 C T 0.163236 2.9050e-05
8:104367921 A C 0.050008 3.4451e-05
8:104372273 A G 0.130393 -1.3869e-05
8:104375790 T G 0.057015 -2.2458e-06
8:104384780 G A 0.094654 4.7485e-05
8:104405021 G T 0.171922 2.8512e-05
8:104408141 T G 0.886881 3.4881e-05
8:104408888 C T 0.041512 8.4788e-06
8:104410220 T C 0.442504 -2.1359e-05
8:104417045 T C 0.163212 1.3522e-05
8:104426084 T C 0.281835 9.9715e-05
8:104427359 C A 0.886174 3.6823e-05
8:104427541 T C 0.280829 1.0809e-04
8:104448485 C T 0.231793 -4.3943e-06
8:104458605 A G 0.072552 3.5434e-06
8:104461884 A G 0.444571 1.2683e-04
8:104464105 A G 0.107091 1.0010e-05
8:104465678 G A 0.244372 -1.1069e-05
8:104466230 A G 0.098309 -2.4109e-05
8:104466543 G A 1.512856 -8.7382e-06
8:104479217 T C 0.170620 -8.0215e-06
8:104493536 A C 0.745751 3.5970e-06
8:104498182 T C 0.234635 1.4912e-05
8:104500413 C T 0.051786 -1.9606e-05
8:104525805 T C 1.653626 -6.2246e-06
8:104529426 A G 0.676918 -8.3159e-06
8:104536643 A C 0.104789 4.6569e-06
8:104572885 A G 0.051538 1.3811e-05
8:104581694 G A 0.033182 -1.2685e-05
8:104588737 A G 0.046132 -6.7771e-06
8:104608227 T C 0.032485 -4.4990e-06
8:104621689 T C 0.765599 -5.9115e-07
8:104623776 C T 1.653130 -1.0487e-05
8:104625896 T C 0.255741 5.5588e-06
8:104641305 G A 0.153665 -9.6410e-06
8:104655969 T G 0.214342 -7.1054e-06
8:104656230 C A 0.030581 1.0220e-05
8:104656699 T C 0.051650 1.5689e-05
8:104661420 G T 0.071097 -1.6327e-05
8:104669542 T C 0.056063 1.7788e-05
8:104680145 G T 0.035926 -3.2877e-06
8:104705608 A C 0.341036 -2.3039e-06
8:104720276 A G 0.105748 -2.4061e-06
8:104726911 T C 1.501763 -4.9839e-06
8:104731391 G A 1.442269 -8.9173e-06
8:104734942 A G 0.059606 8.0791e-06
8:104748266 A G 0.495262 -7.9221e-06
8:104754786 T C 0.060388 -2.5659e-06
8:104783986 G A 0.053098 -1.3448e-05
8:104824006 A G 0.024200 8.2251e-06
8:104828609 G T 0.059164 -1.2729e-05
8:104828745 C T 0.272492 1.1619e-05
8:104859640 T C 0.052330 1.7851e-05
8:104876026 G T 0.025788 8.6592e-06
8:104891584 A C 0.340659 1.6839e-05
8:104893994 A G 0.055230 2.2679e-05
8:104914163 T G 0.392037 -9.1064e-06
8:104914885 C T 0.131359 4.7891e-07
8:104925755 G A 1.366769 6.3187e-06
8:104929497 T G 0.125868 9.9557e-06
8:104944481 T G 0.107088 1.7486e-05
8:104949826 A G 0.056808 4.5181e-06
8:104956763 A G 0.151544 1.0162e-06
8:104957160 G A 0.052758 -1.2792e-05
8:104975984 C T 1.378965 5.9324e-07
8:104987771 A G 0.379192 -1.4910e-05
8:104989941 A G 0.064981 -6.4922e-06
8:105024337 T C 1.372621 4.3110e-06
8:105056071 T A 0.828391 -1.0332e-06
8:105056491 A G 0.088664 1.9046e-05
8:105069228 C T 0.109345 3.6413e-06
8:105075942 C G 0.508103 1.9321e-05
8:105080995 A C 0.470729 -5.1634e-06
8:105082073 C A 0.051677 5.0411e-06
8:105089398 A G 0.398646 1.2111e-05
8:105094238 T C 0.104269 -2.0819e-06
8:105098140 A G 0.099924 -1.3058e-05
8:105099130 C T 0.045887 -1.0262e-05
8:105105846 T C 0.402903 -1.6678e-05
8:105111526 C A 0.024992 -8.0195e-06
8:105116118 T C 0.233836 -1.3037e-05
8:105120821 A C 0.151143 -4.4876e-06
8:105127480 A G 0.819191 -7.4788e-07
8:105130066 T C 0.498985 -1.4212e-05
8:105136269 T C 0.322589 1.1788e-05
8:105159724 G A 0.136890 1.0747e-05
8:105162724 G A 0.038904 -5.7494e-06
8:105168961 T C 0.083483 2.8122e-06
8:105174941 G A 0.652338 -3.7183e-06
8:105175250 C A 0.603550 1.5541e-05
8:105175453 G T 0.020290 -1.7138e-05
8:105178239 T A 0.733032 1.7367e-05
8:105186472 A G 0.048315 1.1704e-05
8:105193427 G A 0.055580 -1.0219e-05
8:105205681 A G 0.143197 5.0364e-06
8:105209851 T C 0.474857 -2.8873e-06
8:105223026 T C 0.119045 -9.8198e-06
8:105241120 C T 0.156116 8.3602e-06
8:105253840 G A 0.623820 1.1148e-06
8:105259349 T C 0.679696 6.0175e-06
8:105262354 C T 0.020715 -1.3283e-05
8:105282014 C A 0.053816 -4.1495e-06
8:105292346 A G 0.057273 -2.1895e-05
8:105292785 T C 0.043501 7.3070e-06
8:105295111 T G 1.022204 -1.2745e-05
8:105306526 T G 0.181064 1.7972e-05
8:105311469 G A 0.262082 2.5812e-05
8:105315399 T A 0.156242 -1.4259e-05
8:105316895 T C 0.031904 -1.2540e-05
8:105320562 C T 0.063991 1.2500e-05
8:105332821 T C 0.156266 8.9342e-06
8:105335077 A C 0.045418 -1.8764e-05
8:105338391 T C 0.784285 -1.1408e-05
8:105338596 A G 0.199372 2.0195e-05
8:105345957 A G 0.033685 1.8559e-06
8:105345964 A G 0.043674 -1.1337e-05
8:105347946 C T 0.331615 1.3249e-05
8:105359432 T C 1.164188 -4.3905e-06
8:105361354 C G 0.244811 4.6019e-06
8:105366428 T C 0.029082 -1.6129e-05
8:105367264 T C 0.029585 -1.3513e-05
8:105368685 C G 0.253334 -2.8550e-06
8:105374416 G A 0.394077 4.3908e-06
8:105374672 A G 0.028463 1.3892e-05
8:105375117 A G 1.587183 4.1952e-06
8:105378781 T C 0.036378 -5.6516e-06
8:105380014 G A 0.056182 -8.0974e-06
8:105382586 C T 1.268583 1.6154e-06
8:105383869 C T 0.029249 -2.1912e-05
8:105386450 T C 1.291045 3.9862e-06
8:105387262 T A 0.361959 9.5260e-07
8:105388150 G A 1.653650 2.7387e-06
8:105393687 A G 1.799312 1.1061e-06
8:105393939 T C 0.108648 7.6754e-06
8:105395039 C T 0.399078 3.7512e-06
8:105398280 C T 0.026825 -5.3197e-06
8:105405921 A G 0.057154 1.4417e-05
8:105423065 T C 0.546317 -9.8317e-06
8:105424986 G A 0.034617 9.0337e-07
8:105425998 C T 0.150837 9.1131e-06
8:105426922 A C 1.319590 -2.4488e-05
8:105427420 T G 0.041981 -5.5623e-06
8:105431996 G T 0.049882 5.8018e-06
8:105435009 T C 0.023336 1.2740e-05
8:105445909 A T 0.260763 -5.0588e-06
8:105456156 C T 1.432797 1.4761e-05
8:105458924 T C 0.039724 -1.7108e-06
8:105459431 T C 0.066368 1.4994e-05
8:105460030 C T 1.954674 1.4626e-07
8:105463690 G A 1.114951 3.2634e-05
8:105463726 A C 0.052027 -6.9174e-06
8:105466142 C A 0.037612 -1.6804e-06
8:105468464 G T 0.199729 8.5243e-06
8:105468730 G T 0.039877 2.0398e-05
8:105469502 G A 0.132807 1.7281e-06
8:105469973 C A 1.122536 -1.8019e-05
8:105471901 T C 0.036738 -1.2891e-05
8:105471913 G A 0.468873 -1.3409e-05
8:105512076 C A 0.026641 1.9137e-06
8:105540306 G A 0.047380 1.7361e-05
8:105543942 T C 0.035035 -4.4993e-06
8:105548581 T C 1.432226 -2.5820e-05
8:105552578 A G 0.146668 -8.0146e-06
8:105561397 G T 0.025801 7.0134e-06
8:105573110 G A 0.066174 -6.3066e-06
8:105583350 G A 0.151404 1.6341e-05
8:105585299 C T 0.088735 1.9520e-05
8:105587265 G C 0.044052 -8.9931e-06
8:105599971 T C 0.442871 1.2507e-05
8:105610889 C T 0.054652 -8.0466e-06
8:105636266 C T 0.038411 -2.8327e-07
8:105641421 T C 0.726987 3.3086e-05
8:105642172 A G 0.144377 -8.4759e-06
8:105657322 A G 0.223600 -1.9551e-05
8:105670508 T C 0.144135 -1.0978e-05
8:105680427 T C 0.033077 -1.2860e-05
8:105682010 G A 0.683881 1.0249e-05
8:105687968 A G 0.293612 -2.8934e-05
8:105702362 T C 1.443979 -2.4576e-05
8:105703937 A C 0.468978 -9.4729e-06
8:105717183 A G 0.230953 -7.2775e-07
8:105727612 T G 0.125610 -1.3641e-05
8:105730425 T C 0.069475 -8.6350e-06
8:105734264 C A 0.031659 -9.2891e-06
8:105736537 A G 0.035491 -6.8093e-07
8:105740891 T C 0.326257 -1.2740e-06
8:105758555 T C 0.036653 -1.4748e-05
8:105761270 G T 0.442942 -1.0380e-05
8:105765835 A G 0.175237 3.5454e-05
8:105769530 A G 0.324843 -1.0217e-06
8:105773298 C A 0.033628 -5.0301e-06
8:105773886 C T 1.307228 -2.2925e-05
8:105780057 A G 0.136312 1.8856e-05
8:105780355 G A 0.772049 -4.6322e-06
8:105783703 G C 0.065793 -1.5985e-05
8:105787284 T C 1.606324 -4.4874e-06
8:105797936 G A 0.507424 3.2200e-06
8:105816204 G A 0.026702 2.9778e-06
8:105829337 T C 0.361231 2.9859e-07
8:105829449 C T 0.465850 1.3387e-05
8:105833358 T C 0.169825 -1.6441e-05
8:105834250 A G 0.041576 -1.1394e-05
8:105863186 G A 1.738135 2.7619e-05
8:105866399 T G 0.626186 -4.4008e-06
8:105868880 A C 0.034488 -4.0393e-06
8:105875377 A G 0.114931 1.8700e-06
8:105876025 C T 1.738710 2.7399e-05
8:105883495 C T 1.276946 -5.8175e-06
8:105883980 G A 0.332452 6.3298e-06
8:105892724 G A 0.193946 2.2718e-05
8:105892972 A G 0.509511 9.7898e-06
8:105896564 G A 0.035515 -1.2413e-05
8:105898560 C T 0.131828 -2.5691e-06
8:105914114 C T 1.377693 1.0941e-05
8:105921814 T C 0.050283 7.4700e-06
8:105922240 T G 0.578514 2.8891e-06
8:105942668 G A 0.287683 1.1628e-07
8:105945360 C T 1.401845 2.4930e-06
8:105946875 G A 0.089358 -3.3241e-06
8:105953230 G T 0.058633 -1.0638e-05
8:105957540 G A 0.162977 2.7126e-05
8:105958020 G A 0.658916 -4.2327e-05
8:105966853 G C 0.021415 -5.0870e-07
8:105981021 G A 0.390072 3.2810e-05
8:105983028 T C 1.755226 7.3851e-06
8:105988442 C A 0.105904 8.3163e-06
8:105989161 A G 1.080287 6.0489e-06
8:105992696 A G 1.767218 9.8698e-06
8:106003845 C T 0.072063 3.5903e-06
8:106004770 G A 0.131876 -6.6310e-06
8:106004969 T C 0.243349 -1.7570e-05
8:106008327 A G 0.059483 -1.8969e-05
8:106011235 T G 0.632214 3.5761e-05
8:106020391 A G 0.049535 -2.5949e-06
8:106020407 A G 0.049991 -1.3232e-05
8:106022357 C T 0.095484 1.2066e-05
8:106027506 C T 1.891478 -6.7701e-06
8:106028897 A G 0.106938 -1.7300e-05
8:106056618 A G 0.881244 -2.5760e-05
8:106058701 C T 0.730754 1.6247e-05
8:106062204 A G 0.056801 1.6803e-05
8:106064672 C T 0.078539 -6.3677e-06
8:106068231 A G 0.023129 -2.3904e-05
8:106068643 T C 0.061085 1.4905e-05
8:106072576 G A 0.037612 1.6060e-05
8:106081789 G A 0.055288 -1.0381e-05
8:106084849 A G 0.076673 6.1040e-06
8:106090691 T C 0.049597 3.7252e-07
8:106102954 G A 1.739965 -1.1032e-05
8:106108593 C T 0.661119 4.6969e-05
8:106112242 T C 0.042382 -3.5511e-05
8:106120020 C T 0.540358 -2.2647e-05
8:106121746 A G 0.043552 2.4818e-05
8:106123797 T G 0.122397 6.9578e-05
8:106129908 C T 0.601408 -5.1701e-05
8:106134772 C T 0.068955 2.8930e-05
8:106138607 T G 0.036171 -7.2533e-06
8:106140134 A G 0.032125 1.8320e-05
8:106141796 G C 0.103545 -5.1910e-06
8:106142109 G A 0.175693 -2.0917e-05
8:106142949 G T 1.453914 2.7854e-05
8:106147709 C T 0.037585 -1.4295e-05
8:106149928 A G 0.347649 9.4981e-07
8:106151473 T C 0.040893 8.0082e-06
8:106184779 A G 0.024309 1.5437e-05
8:106185381 A G 0.021701 -1.1472e-05
8:106190703 T G 0.454152 -4.5462e-05
8:106198960 A G 0.663200 2.8670e-05
8:106200983 G A 0.037116 -1.0170e-05
8:106201036 T C 0.311652 4.5073e-05
8:106205831 T G 0.147355 -4.1593e-05
8:106210933 T G 0.042165 2.6348e-05
8:106217437 A G 0.158833 -8.3276e-06
8:106230162 A G 0.321103 4.7507e-06
8:106237521 T C 0.071998 -8.3966e-06
8:106238481 C A 0.812167 -6.4754e-07
8:106252153 G A 0.055254 -5.3754e-06
8:106266901 G A 0.629117 -2.3935e-05
8:106280343 A G 1.693186 8.3232e-07
8:106286679 T C 0.058038 -2.6788e-06
8:106288561 T C 0.471926 -4.1759e-06
8:106293432 C A 0.039887 1.2278e-05
8:106296090 A G 0.559706 2.0009e-05
8:106304408 C T 0.542506 -3.8435e-06
8:106304719 A G 1.653378 2.6997e-06
8:106307215 T C 0.029769 2.5873e-06
8:106313029 T G 1.597600 3.6087e-06
8:106316839 A G 0.031894 -2.2828e-05
8:106340688 T C 0.091299 2.6408e-05
8:106345533 C T 0.054540 2.0177e-06
8:106347897 A T 0.076146 -2.9374e-05
8:106355601 C A 0.260828 2.7234e-05
8:106355911 A G 0.058028 -1.9336e-06
8:106357522 T C 1.633231 -8.6958e-06
8:106365258 C T 0.344749 -9.0019e-06
8:106386119 C T 0.618183 -1.1427e-05
8:106386944 T C 1.029976 -2.1501e-05
8:106395328 T G 0.035226 3.6161e-06
8:106395528 A C 0.029476 4.3783e-06
8:106408493 C T 0.125212 1.3760e-05
8:106419754 G A 0.404429 6.5980e-06
8:106429025 A G 0.052418 1.4912e-06
8:106463614 A C 1.874026 -3.5842e-05
8:106467491 G T 0.103375 2.6521e-05
8:106468788 T G 0.056740 -6.7519e-06
8:106469790 G A 0.035328 -1.4052e-06
8:106476259 A G 0.070339 -1.8278e-05
8:106490018 G A 1.026090 -1.2969e-05
8:106494633 C T 0.261708 -1.8411e-05
8:106497511 T C 0.045364 -1.0946e-05
8:106498715 C T 0.067048 5.6356e-06
8:106503845 G A 0.578969 -4.5864e-05
8:106504723 G A 0.043997 -2.2545e-06
8:106505971 T G 0.828384 -1.6447e-05
8:106508221 A G 0.023459 -7.1557e-06
8:106509975 A G 0.534642 -2.3356e-05
8:106515115 T C 1.115121 4.2124e-07
8:106515179 G T 0.384806 -2.7503e-05
8:106523185 A G 0.509144 -3.9400e-05
8:106527098 T C 0.097303 3.5423e-05
8:106536253 C T 1.414381 1.9303e-06
8:106538183 C A 0.100132 3.3443e-05
8:106538598 C T 0.350892 -5.7156e-06
8:106545548 G A 0.072488 -4.7559e-06
8:106548117 C T 0.103827 4.2932e-05
8:106558427 A G 0.038333 -1.2659e-05
8:106564219 A G 0.164456 -3.7292e-05
8:106567442 T C 0.106714 -9.4947e-06
8:106574862 A C 0.102651 3.3658e-05
8:106580747 G A 0.242985 -3.8374e-06
8:106581528 T A 0.568974 -2.3095e-05
8:106586094 C T 1.152975 -1.8656e-05
8:106588140 C T 0.326910 4.3984e-06
8:106593662 C T 1.020035 -1.7109e-05
8:106601166 G A 0.422877 -4.9492e-06
8:106603755 C G 0.095239 4.1724e-06
8:106606375 A G 0.399126 8.6587e-06
8:106610659 C A 1.338956 2.0141e-05
8:106616713 G A 0.105092 1.3422e-05
8:106622480 T C 0.719627 1.6170e-05
8:106625030 C T 0.146352 -2.0184e-05
8:106627576 G A 0.050413 -7.4508e-06
8:106638772 T G 0.430095 -3.9193e-07
8:106640562 T C 0.054020 1.9490e-05
8:106653863 G A 0.051888 8.9885e-06
8:106656062 A G 0.039098 2.0688e-05
8:106663308 T G 1.529696 7.0958e-06
8:106663315 T G 0.400965 1.7121e-05
8:106663746 T G 0.856691 -2.1077e-05
8:106667803 G A 0.280842 1.8370e-05
8:106675898 C T 0.105102 -1.1741e-05
8:106680928 C T 1.951189 9.6669e-06
8:106688753 C T 0.362860 -3.2689e-06
8:106693522 C T 0.097918 2.2585e-05
8:106694939 A G 0.053309 1.0278e-05
8:106695862 G C 0.226778 -7.4276e-06
8:106696670 T G 0.496350 1.5718e-05
8:106701490 C T 0.042454 -1.0059e-05
8:106707700 A C 0.825868 1.1729e-05
8:106710489 T C 0.269235 -1.4817e-05
8:106710730 G A 0.834673 9.0446e-06
8:106716173 T C 0.048277 5.5481e-06
8:106716804 T G 0.083183 2.1752e-05
8:106720429 A G 0.312478 8.4198e-06
8:106730235 C T 0.226778 -4.9683e-05
8:106738798 C T 0.773473 -1.0626e-05
8:106742607 C G 0.217592 1.6637e-05
8:106746337 T C 0.036888 2.8324e-05
8:106746550 A G 0.020474 2.3405e-06
8:106748701 G A 0.079161 -3.0745e-05
8:106749918 G A 0.121394 1.0939e-05
8:106766759 A G 0.052677 2.1314e-06
8:106780628 A G 0.319573 1.6447e-06
8:106784501 G A 0.020263 1.2644e-05
8:106794549 C T 1.957288 6.9706e-06
8:106798761 A G 0.050096 1.7213e-05
8:106799175 G C 0.161730 -1.1157e-05
8:106808278 T G 0.121078 7.8870e-06
8:106809561 C G 0.411045 -1.2084e-05
8:106810790 A G 0.119259 3.9483e-05
8:106812527 C T 0.185443 -8.8644e-06
8:106813518 G C 0.189418 -7.2979e-06
8:106815286 C T 0.047968 4.8653e-06
8:106815517 T C 0.048101 7.3595e-06
8:106840842 A G 0.025951 2.5869e-05
8:106850444 A G 0.068238 1.5577e-06
8:106853152 G A 0.285055 -1.7471e-05
8:106873398 C T 0.136425 -3.8740e-05
8:106878741 T C 0.069550 -6.0299e-06
8:106879166 G A 0.025043 -1.2712e-05
8:106894495 T C 0.040992 2.7970e-05
8:106898233 C T 0.031068 1.8789e-05
8:106898382 T G 0.179266 -6.6562e-06
8:106899726 C T 0.218541 -3.6014e-06
8:106899886 T G 0.217374 3.2722e-05
8:106905710 C T 0.041627 -6.8830e-06
8:106928270 T G 0.066762 -6.7609e-06
8:106934018 A G 0.112184 1.8379e-06
8:106937550 A G 0.390201 1.8424e-05
8:106939780 A G 0.034654 2.2282e-06
8:106943884 T A 0.184505 1.3876e-05
8:106965209 C T 0.086978 1.6746e-05
8:106965356 T C 0.088212 1.0268e-06
8:106976492 C G 1.909572 2.3478e-06
8:106985169 G A 0.026512 -3.8666e-06
8:106991056 A G 0.047441 5.9159e-06
8:106995929 A G 0.172024 2.0520e-05
8:107005034 T C 0.993102 -4.8357e-06
8:107024258 G A 0.819680 -1.3604e-05
8:107028156 T C 1.847572 6.1835e-06
8:107034318 C T 0.179177 8.1031e-06
8:107045718 T C 0.173364 1.9570e-05
8:107075454 C T 1.144050 1.8573e-05
8:107086045 T C 0.048988 1.0372e-05
8:107092613 G A 0.530811 -1.6862e-05
8:107094493 A G 0.031078 3.0044e-05
8:107105384 T C 1.188391 1.2576e-05
8:107113883 A C 0.038846 -3.0062e-07
8:107115441 G T 0.043868 5.4586e-06
8:107116932 C A 0.193185 9.5441e-06
8:107117177 A G 0.035953 4.1570e-06
8:107146016 A G 0.025471 3.6068e-05
8:107153097 G A 1.663652 -7.0196e-06
8:107153923 A C 0.045731 3.5249e-06
8:107161121 A G 0.198692 1.5018e-05
8:107166951 G T 0.055461 1.9447e-05
8:107169424 G A 0.045809 9.6578e-06
8:107175091 C T 0.061363 -7.1248e-06
8:107178956 T C 0.131859 -6.4432e-06
8:107198474 A G 0.150690 2.6602e-06
8:107200392 A G 0.090313 7.7835e-06
8:107212876 C T 0.048577 2.6083e-05
8:107215546 C A 0.022405 -2.3778e-06
8:107221385 C A 0.057763 -1.2976e-05
8:107221956 G A 0.221107 3.1344e-05
8:107222079 A G 0.043531 -2.5724e-05
8:107225803 T C 1.323857 -1.1970e-05
8:107226981 A C 0.032040 1.3815e-05
8:107234717 G T 0.272190 -1.6456e-05
8:107243803 C G 0.089276 2.2313e-06
8:107245087 G C 0.086270 3.2165e-05
8:107254937 A G 1.306117 -1.1505e-05
8:107257330 C A 0.149963 -1.6752e-07
8:107264596 A C 0.673148 -1.1118e-05
8:107266987 T G 0.076510 3.1508e-05
8:107274803 C T 0.414955 1.3528e-05
8:107283589 T C 0.176274 -3.0431e-05
8:107286585 C T 0.100353 1.7191e-05
8:107288484 A C 0.042525 -3.2668e-05
8:107293129 A C 0.034209 -2.1135e-05
8:107295465 G A 0.034189 -2.4103e-06
8:107297073 C T 0.026767 6.9617e-06
8:107298378 G C 1.536907 -3.0827e-06
8:107299053 T C 0.604254 2.4034e-05
8:107312126 T C 0.283209 3.0357e-05
8:107319683 C T 0.020362 9.0742e-06
8:107334864 C T 1.151462 -3.0202e-05
8:107336889 A G 0.026151 -5.6130e-06
8:107340961 G A 0.060935 -8.8365e-06
8:107342401 A G 0.679897 -4.9869e-05
8:107347250 G A 0.043232 6.8129e-06
8:107348624 A G 0.428177 9.5221e-06
8:107351193 T C 0.146573 -9.1278e-06
8:107355536 C T 0.104096 -7.9045e-06
8:107355640 T C 0.220642 2.2396e-05
8:107359869 A G 0.752163 -2.6692e-05
8:107365021 T C 0.111157 -2.4771e-05
8:107371924 A C 1.062244 -1.5299e-05
8:107373642 G A 0.079263 4.0302e-06
8:107375446 C T 0.682249 -3.0015e-05
8:107388497 G A 0.036871 3.2726e-06
8:107390066 C A 0.100492 -2.5507e-06
8:107395988 A C 0.224630 1.4243e-05
8:107397659 T C 0.062581 -1.2860e-05
8:107401202 C T 1.286177 -1.4651e-05
8:107407975 G C 0.045867 6.2158e-06
8:107408282 T C 0.045476 -5.1680e-06
8:107411063 T C 0.088759 8.9268e-06
8:107412205 T C 0.918384 3.0059e-06
8:107427361 A G 0.158605 -1.8117e-05
8:107435212 A G 0.039907 1.6458e-05
8:107440946 C A 0.090524 2.0540e-05
8:107448056 T C 0.239293 -2.8281e-05
8:107462505 A G 0.729969 -1.4445e-05
8:107466899 T G 0.070081 -2.9969e-05
8:107485431 A G 0.172157 -1.6608e-05
8:107489406 A G 0.034042 -1.4819e-06
8:107489526 A C 1.361068 -1.0259e-05
8:107490829 C T 0.198308 -1.1346e-05
8:107494902 G A 0.197897 -1.3213e-05
8:107498358 T A 0.030133 1.0935e-07
8:107518085 G T 0.047632 -2.3312e-06
8:107530448 T C 0.026808 -2.8085e-05
8:107533403 A G 0.225813 -2.5446e-06
8:107541027 G A 0.998144 -1.9183e-06
8:107550731 G T 0.029952 -7.5621e-06
8:107553727 G A 0.044255 4.4160e-06
8:107556907 T C 0.150939 -1.1026e-05
8:107567547 C T 0.361738 -2.5268e-05
8:107572021 G A 0.093628 2.7968e-05
8:107579569 T C 0.027807 1.7164e-06
8:107582421 T G 0.990470 -1.3566e-05
8:107589239 T C 0.145584 6.0518e-06
8:107614824 C T 1.745737 6.0598e-07
8:107618210 G A 0.021497 -1.0459e-05
8:107630040 T C 0.284450 -8.2657e-06
8:107637762 C T 1.043042 2.0888e-05
8:107641124 A G 0.659899 2.2970e-05
8:107671830 T G 0.038486 -1.0204e-05
8:107686072 A G 1.129156 1.7130e-05
8:107693537 G A 0.105833 -1.7702e-05
8:107708086 A G 0.027457 6.0603e-06
8:107708167 C T 0.262273 9.5060e-06
8:107719521 C T 0.088259 5.9667e-06
8:107747281 G A 0.382058 -4.9495e-07
8:107773675 C T 0.070336 2.7374e-06
8:107775030 T C 0.282675 7.1881e-06
8:107784875 A C 0.044684 6.2330e-06
8:107790889 A G 0.033131 2.0227e-06
8:107792796 T C 0.070832 2.1272e-05
8:107809431 A G 0.426664 5.5645e-05
8:107810891 A G 1.271982 1.4325e-05
8:107811062 T C 0.418046 -2.6652e-05
8:107836447 G A 0.648448 3.7232e-05
8:107836805 G C 0.092356 1.8095e-05
8:107837349 A G 0.031506 1.5123e-06
8:107842308 G C 0.086536 -1.1810e-05
8:107842816 T C 0.823189 3.0743e-05
8:107848655 G A 0.459738 4.6099e-05
8:107860140 C A 0.694414 3.5220e-05
8:107886992 C T 0.302040 1.5312e-05
8:107899751 T C 0.033308 -3.5545e-05
8:107901729 T C 0.031510 -1.9276e-06
8:107907395 T C 1.087158 3.9450e-05
8:107913227 T C 0.028011 1.0888e-05
8:107916446 G A 0.159754 1.3623e-05
8:107927732 C T 0.153199 1.6738e-05
8:107932672 T C 0.026151 7.9182e-06
8:107936766 T C 0.027505 3.8736e-06
8:107939655 A G 1.578011 1.2408e-05
8:107940668 G A 0.955575 4.7471e-05
8:107944767 T C 0.620087 -2.9856e-05
8:107959501 A G 1.713820 5.3610e-07
8:107961780 A G 0.027049 4.0375e-06
8:107964804 C T 1.603057 -2.3077e-06
8:107998732 G T 0.126052 6.1325e-06
8:108008913 T C 0.629028 6.4025e-06
8:108012535 T G 0.109379 1.4445e-05
8:108023790 A C 0.843333 -6.2414e-06
8:108044177 A G 1.599759 -2.7861e-06
8:108064016 C A 0.020555 1.2189e-05
8:108065880 G A 0.074827 -1.2093e-06
8:108069731 T C 1.585990 -4.4391e-06
8:108080619 G A 0.255401 8.8878e-06
8:108083500 C T 0.066453 2.8569e-06
8:108083574 A G 0.726314 1.7079e-05
8:108086872 T C 0.098812 -9.9598e-06
8:108104411 C A 1.056587 2.6761e-05
8:108107276 A G 0.076788 -2.4572e-05
8:108119964 T C 1.352599 2.3914e-05
8:108124325 T G 0.058229 8.0148e-06
8:108127883 G A 1.599151 -5.1284e-06
8:108130340 T C 0.030449 2.5865e-05
8:108137736 G A 0.034889 -1.0005e-05
8:108141257 T G 0.674049 2.1836e-05
8:108143276 T C 0.062618 -1.9264e-05
8:108148941 A G 0.193882 -2.3513e-06
8:108151774 A G 0.080572 -1.0271e-05
8:108167708 T C 0.063084 -9.1509e-06
8:108180081 A G 0.026634 -3.8085e-06
8:108185139 A G 0.041257 1.5365e-05
8:108185425 T C 0.734450 -4.9640e-05
8:108187889 T C 0.057651 2.9964e-06
8:108196188 G A 0.039394 6.7471e-06
8:108219376 T C 0.103718 -3.3024e-06
8:108219964 A G 0.336351 -4.5078e-06
8:108221676 C T 0.636566 -1.2512e-05
8:108241526 T C 1.950805 1.6528e-05
8:108248348 G A 0.055529 -2.3974e-06
8:108251897 T C 0.037976 -2.0188e-05
8:108260740 G A 0.856463 -8.2017e-06
8:108262382 G A 0.090782 3.2286e-05
8:108269427 T C 0.030479 1.3146e-05
8:108274563 C A 1.757273 3.2441e-05
8:108276873 T C 1.725774 2.4388e-05
8:108280041 T A 0.122686 -8.8753e-06
8:108280438 T G 0.497734 2.3160e-05
8:108287577 G T 0.810225 -4.5648e-05
8:108287597 A G 0.924293 -1.0439e-05
8:108288752 T C 0.273342 -3.2061e-05
8:108290759 T C 0.358872 5.9877e-05
8:108294080 C T 1.533888 3.1818e-05
8:108295828 G C 0.196870 -1.8884e-06
8:108325442 T C 1.029177 1.9943e-05
8:108330495 C T 0.059364 6.3482e-06
8:108332485 C T 0.313277 -2.6518e-05
8:108351425 C T 1.633390 -4.4054e-05
8:108354079 T C 0.050079 1.2023e-05
8:108356723 C T 0.029895 3.2541e-06
8:108366127 T C 0.376507 2.8764e-06
8:108367678 T C 0.072760 5.9083e-05
8:108370415 G A 0.075809 -9.3208e-06
8:108378945 A G 1.090146 -1.1779e-05
8:108383710 A G 1.613841 -7.1157e-07
8:108384635 A C 0.203881 1.7536e-07
8:108391555 T C 0.379033 1.8200e-06
8:108399967 G A 1.169498 2.1663e-05
8:108405616 T C 0.060751 -8.6696e-06
8:108408104 G T 0.380253 6.2722e-08
8:108409423 A C 0.185358 -1.6152e-05
8:108414308 G A 0.078169 -3.2159e-05
8:108421574 C T 0.456457 -1.6458e-05
8:108424455 T G 1.623867 1.9139e-05
8:108429605 A G 0.041168 -1.6247e-06
8:108430007 C T 0.078709 2.4956e-06
8:108430256 A G 0.389103 -5.4678e-06
8:108432313 C T 0.092485 -9.2137e-06
8:108433548 C T 0.062577 1.6354e-06
8:108440377 A G 0.715411 3.2294e-05
8:108451688 A G 0.079161 7.9963e-06
8:108461005 A G 0.050593 -1.2201e-05
8:108467158 T C 0.081803 9.3615e-06
8:108476236 C T 1.361428 2.9218e-06
8:108499471 G A 0.322524 -1.9510e-05
8:108513341 C T 1.856779 -1.6545e-05
8:108514029 T C 0.071855 -4.1100e-05
8:108525120 C T 0.212275 -1.4857e-06
8:108529260 T C 0.041903 -1.3792e-05
8:108532794 G A 1.865255 -1.7198e-05
8:108535208 T C 0.330864 -4.2293e-06
8:108539380 T C 0.257319 8.0671e-06
8:108540532 T G 0.065467 2.6936e-06
8:108541328 T G 0.153155 -2.1302e-05
8:108542065 A G 0.083483 -1.8323e-06
8:108549713 C G 0.022381 7.8632e-06
8:108561972 T C 1.966145 8.2007e-06
8:108565871 A G 0.595329 3.0484e-05
8:108571104 T C 0.023316 1.0365e-05
8:108575039 A G 0.979288 -1.3597e-05
8:108576343 G C 0.125113 -4.9670e-06
8:108583802 A C 0.088236 2.3348e-05
8:108587521 A G 0.033090 -1.0061e-06
8:108601911 A G 0.037510 -1.0165e-05
8:108623555 T C 0.033515 3.0660e-06
8:108632126 C T 0.158394 -2.5735e-05
8:108633755 T C 0.022231 8.2315e-06
8:108633904 A G 0.166421 7.5144e-06
8:108635018 T C 1.952940 -1.3391e-05
8:108636471 A C 1.346272 -2.7548e-05
8:108640543 G A 0.098391 -3.3560e-06
8:108647423 C A 0.805411 -3.0518e-05
8:108647971 T G 0.106166 -1.8671e-05
8:108649072 C T 1.436326 2.0981e-05
8:108650188 C T 0.350974 4.7456e-05
8:108651659 G C 0.150194 1.0364e-05
8:108670626 T G 0.220128 4.0429e-06
8:108672212 C T 0.876535 2.5135e-05
8:108679178 A G 0.865153 2.0464e-05
8:108680873 T C 0.051303 -3.7374e-06
8:108682147 C T 0.646585 1.7664e-05
8:108685885 G A 0.036660 1.6252e-05
8:108686400 T C 0.860587 -3.4492e-06
8:108700342 A G 0.030731 -5.1755e-08
8:108708382 A G 0.028960 1.3275e-05
8:108709307 T C 0.444262 2.3495e-06
8:108710406 T C 0.638575 1.3143e-05
8:108710763 T C 0.051072 1.7154e-05
8:108721892 G T 0.080494 -6.2252e-06
8:108738978 C T 0.080311 -1.3391e-05
8:108746600 G A 0.432991 5.3662e-06
8:108752235 A G 0.051116 1.3908e-05
8:108752759 T C 1.323565 1.4391e-05
8:108753147 T G 0.117685 1.1915e-05
8:108755174 G A 0.072882 9.9161e-06
8:108757215 G A 0.896101 -1.1335e-06
8:108763696 T G 0.215556 3.2008e-05
8:108768390 T C 1.822046 8.5831e-06
8:108770600 T C 0.070019 7.8953e-06
8:108775302 A G 0.049294 3.6262e-05
8:108784284 C A 1.508195 -1.3266e-05
8:108788369 T C 0.141705 -1.6675e-05
8:108792197 T C 0.179521 1.9243e-05
8:108802026 T G 0.930338 8.0544e-06
8:108813058 A G 0.182067 3.7748e-06
8:108813477 A G 1.782595 -6.0810e-06
8:108817734 A G 0.279064 2.1710e-05
8:108818030 G A 0.025573 -8.3694e-06
8:108818909 A G 1.163555 -1.1327e-07
8:108823479 T C 0.065671 -3.2880e-06
8:108826197 C T 0.035759 3.3198e-05
8:108826750 A G 0.041685 8.4354e-05
8:108833546 A G 0.038037 -1.5201e-05
8:108841064 C A 0.105629 1.3820e-05
8:108841472 A G 0.106125 1.3697e-06
8:108841582 A G 0.723003 1.5178e-05
8:108843976 A G 0.681967 -2.9044e-06
8:108847883 C T 0.098523 -4.1377e-05
8:108850661 T C 0.037007 6.0330e-06
8:108856341 G A 0.092679 8.9615e-06
8:108868792 G A 0.061714 -1.3865e-05
8:108870037 G T 1.474190 4.1017e-05
8:108871822 G A 0.702407 1.8195e-05
8:108879693 T C 0.039193 -9.0085e-06
8:108881791 A G 0.551325 3.9845e-06
8:108896062 A G 0.148875 9.5767e-06
8:108899439 G A 0.214916 1.4635e-05
8:108912762 G A 0.029405 -4.5185e-06
8:108916870 G T 1.864911 -5.1467e-06
8:108924771 T C 0.314586 -2.6608e-05
8:108935651 A G 0.025023 -1.8578e-05
8:108937240 G A 0.033519 -2.0944e-05
8:108940997 T G 0.046860 1.6278e-05
8:108942260 C T 0.206838 -8.5686e-06
8:108944120 A G 0.035783 1.3828e-05
8:108945348 T C 1.510507 -1.7983e-06
8:108955167 C A 0.109651 2.3340e-05
8:108955641 C G 0.037000 4.3018e-06
8:108963785 C T 0.116865 1.0634e-05
8:108963939 C T 0.038989 1.8601e-06
8:108966019 C T 0.027977 -6.5648e-06
8:108970367 G A 1.264435 3.0758e-06
8:108974807 C T 0.061455 -3.8718e-06
8:108976335 C T 1.963058 -1.1313e-05
8:108976831 G C 0.089266 9.1369e-06
8:108987899 G A 0.078927 -8.6688e-06
8:108988453 C T 0.076119 9.8045e-06
8:108990217 C T 1.954908 -1.0392e-05
8:108992945 C T 0.040529 7.2364e-06
8:108994382 A G 0.082503 -1.3893e-05
8:109000339 A G 0.028015 -1.1776e-06
8:109012675 C G 0.757657 -3.9650e-05
8:109014434 A C 0.042372 5.5986e-06
8:109015780 T A 0.026539 -2.6592e-05
8:109018975 C A 0.088967 8.7417e-06
8:109019436 A G 0.040801 1.6265e-06
8:109021999 C T 0.029334 1.1822e-05
8:109022526 A G 0.075949 5.4623e-06
8:109022775 G T 1.438625 6.5210e-06
8:109025114 C T 0.499798 3.6958e-06
8:109043781 T C 0.660722 7.6703e-06
8:109047157 A C 0.478858 -1.1392e-05
8:109058358 A G 0.037044 3.7166e-06
8:109060280 T C 0.474615 7.5834e-06
8:109060667 T C 0.930242 1.0641e-05
8:109063434 T C 0.918479 2.4490e-05
8:109067613 C T 0.025043 -5.6004e-06
8:109080744 A G 0.027386 2.5483e-05
8:109085065 T C 0.456569 1.9442e-05
8:109090946 C T 0.024567 1.6618e-05
8:109092541 G T 0.176464 5.4691e-06
8:109097898 C A 0.044952 -5.5185e-06
8:109112846 T C 0.095793 -3.5906e-05
8:109116549 A C 0.124396 3.2276e-05
8:109142595 T C 0.045265 1.2516e-05
8:109144095 T C 0.045877 1.7703e-05
8:109145538 T G 0.040057 -1.3991e-06
8:109154233 T G 0.928332 3.3086e-05
8:109155044 T C 0.025437 1.0958e-05
8:109155648 A G 0.140698 7.5827e-06
8:109190032 A G 0.912485 2.6368e-05
8:109202165 G A 0.027375 -8.7912e-06
8:109215910 C T 0.447400 1.1111e-05
8:109224500 G A 1.501260 4.1875e-06
8:109228008 G A 0.908609 3.1557e-05
8:109234693 A G 0.053367 -7.4098e-06
8:109260776 G A 1.148912 1.5929e-05
8:109264367 A C 0.033271 -1.2442e-05
8:109270997 T C 0.027362 -9.1218e-06
8:109273750 G A 0.045816 1.8433e-05
8:109275395 G A 0.036963 -7.4131e-07
8:109287705 A G 0.049773 1.3024e-05
8:109291112 C T 0.024146 2.3412e-05
8:109292942 A G 0.493477 2.1696e-05
8:109303748 A G 0.025023 1.6960e-05
8:109327783 T C 0.025546 -1.5024e-05
8:109329294 A G 0.040023 -1.1396e-05
8:109341032 C T 0.185902 -8.7600e-06
8:109354102 G A 1.294346 2.0355e-05
8:109359505 T C 0.197129 1.7544e-05
8:109379633 C A 1.294520 2.3387e-05
8:109379743 T C 0.020511 -8.2845e-07
8:109393065 G A 0.031544 -1.1144e-05
8:109394188 C T 0.038986 -2.0998e-07
8:109395713 C T 0.557438 -1.1464e-06
8:109395812 T C 0.051307 1.2270e-05
8:109401563 C T 0.043664 -1.4004e-05
8:109410157 G A 0.154396 1.2567e-05
8:109415184 G C 0.022021 5.1281e-06
8:109427816 T G 0.282029 -6.1709e-06
8:109437046 C T 0.141637 4.9679e-06
8:109444242 T G 0.581744 1.4810e-05
8:109445109 A G 0.072209 1.3262e-05
8:109450358 C T 0.032220 -1.2658e-05
8:109451650 T C 0.082894 -6.4072e-07
8:109451919 G A 1.235832 1.3594e-05
8:109474537 G A 0.154689 1.2195e-05
8:109480386 A G 0.042613 1.5191e-05
8:109491852 A G 0.032261 -5.2474e-06
8:109494134 C T 0.031323 -3.5642e-06
8:109506083 T C 0.166952 -2.3561e-05
8:109507288 C T 0.039496 -8.1064e-06
8:109528530 C T 1.244906 1.4446e-05
8:109539847 A C 0.358508 -1.7540e-05
8:109554923 C A 0.586109 1.2122e-05
8:109566940 T C 0.039418 1.5202e-05
8:109583251 A G 0.098734 3.4544e-06
8:109587555 A C 0.056053 1.3420e-05
8:109590214 A G 0.122730 -3.6039e-06
8:109600620 C T 0.100132 -1.4718e-05
8:109615425 G T 0.072967 -5.1941e-06
8:109624930 C G 0.199185 7.6220e-07
8:109627261 T C 0.162648 2.0043e-05
8:109629903 G A 0.441970 7.5948e-06
8:109633306 G C 0.105758 -2.8675e-05
8:109633858 C T 0.164830 2.0227e-05
8:109636911 A G 0.047319 -7.8146e-06
8:109638642 T C 0.153713 -1.9124e-05
8:109657690 C T 0.373606 8.8397e-06
8:109657725 T G 0.207195 8.5569e-06
8:109661330 C T 0.103586 -2.1670e-06
8:109663739 A G 0.079607 1.9074e-05
8:109663956 A G 0.040907 -1.3866e-05
8:109670266 A G 0.109767 9.4420e-06
8:109671820 C G 1.286255 2.2468e-05
8:109677252 A T 0.042814 1.1335e-05
8:109680429 G T 0.034974 1.4728e-06
8:109686625 A G 0.775568 2.2381e-05
8:109688756 C A 0.026675 -5.5361e-06
8:109689963 C A 0.036218 -3.6254e-06
8:109699645 A C 0.070580 -1.2276e-05
8:109710863 G A 0.193919 2.0351e-05
8:109712924 A G 0.053292 -2.2198e-05
8:109717296 T C 0.440637 5.7485e-06
8:109725222 T C 0.640731 1.5466e-05
8:109726208 A G 0.151686 -3.2890e-06
8:109730513 C T 0.028514 4.4053e-06
8:109730646 G T 0.594224 2.8151e-06
8:109736213 C T 0.580329 -6.6130e-06
8:109737161 A G 0.095178 -2.4089e-07
8:109740723 A C 0.042386 -1.7713e-06
8:109747886 C T 0.051072 3.6036e-05
8:109754941 C T 1.164330 -2.5814e-05
8:109759190 G A 0.062768 -1.3497e-05
8:109764882 T C 0.654843 -1.8680e-05
8:109782848 G A 0.036164 -1.1735e-05
8:109785449 C T 1.911652 -8.5173e-06
8:109798327 G A 0.095249 -1.5923e-05
8:109800116 G A 0.077254 -3.4659e-07
8:109802217 C A 0.055767 1.0781e-05
8:109818276 T G 0.045129 -3.2730e-07
8:109830089 G A 0.038081 5.6195e-06
8:109842359 C A 0.579551 -2.9997e-05
8:109848358 A G 0.029847 -1.0068e-05
8:109854124 T C 0.413986 1.4440e-05
8:109855518 C T 0.109005 -1.9931e-05
8:109857444 C G 0.047411 6.5370e-06
8:109866568 T C 0.056719 5.1872e-06
8:109867604 T C 0.098081 -4.4958e-07
8:109871182 T C 0.642305 -8.7180e-06
8:109875114 A G 0.047003 -8.3893e-06
8:109879169 C T 0.071818 2.9344e-06
8:109887517 T C 0.080776 2.3822e-05
8:109893334 C G 0.044480 -6.2750e-07
8:109896670 T C 1.245974 4.7431e-06
8:109899573 G A 0.097242 -3.9161e-07
8:109905377 C T 0.035647 2.2011e-06
8:109907243 T C 0.722619 -1.3276e-05
8:109907526 T C 1.303570 -5.6762e-06
8:109912830 G A 0.451969 -2.3649e-05
8:109917023 A G 0.640503 -6.7682e-06
8:109923059 C A 0.948438 -2.7118e-05
8:109923956 G T 0.047377 4.3650e-06
8:109924059 T G 0.057025 -1.7514e-05
8:109924310 A C 0.417712 -3.4194e-06
8:109925219 C T 0.081161 -6.1275e-06
8:109925715 A G 0.412613 9.2535e-06
8:109926218 T C 0.296954 -6.1502e-06
8:109927453 T C 0.138152 -3.1583e-05
8:109930469 T G 0.036732 7.4602e-06
8:109933865 C T 0.031272 1.7443e-05
8:109935793 A G 0.160506 -1.9968e-06
8:109939482 A G 0.166901 -9.8042e-06
8:109942185 C T 0.089086 -1.4712e-05
8:109942271 A G 0.575757 1.3181e-05
8:109942379 A G 0.122635 -1.6729e-06
8:109951798 T C 0.057311 1.9039e-05
8:109966268 C T 0.101172 -8.6316e-06
8:109968700 A G 0.307959 -2.6497e-05
8:109968936 G A 0.059636 8.2202e-06
8:109974922 G A 0.022976 -6.8584e-06
8:110004961 A G 1.039023 2.7154e-06
8:110006902 A G 0.589077 -3.6727e-06
8:110008931 C T 0.029313 7.8124e-06
8:110013817 A G 0.060979 9.6189e-06
8:110021320 T C 0.390347 2.2484e-06
8:110030833 A G 0.450514 -2.9274e-06
8:110041063 C T 0.034658 1.5246e-05
8:110044959 C G 0.045286 -5.5398e-06
8:110063557 C T 0.109566 -1.4375e-05
8:110063707 C T 1.141531 -8.8795e-06
8:110063708 A G 0.183094 -1.4433e-05
8:110081873 T C 0.636270 5.9269e-06
8:110082111 T C 0.041226 1.0208e-05
8:110085818 T G 1.022833 -7.8822e-06
8:110085866 T C 0.433794 -3.5983e-06
8:110086377 C T 0.217769 -1.6698e-06
8:110096738 G T 1.214005 -8.5505e-06
8:110098020 C A 0.227064 -7.5295e-06
8:110099209 T C 0.032540 -1.9976e-06
8:110106120 T C 0.373165 1.5632e-06
8:110107161 G A 0.560464 -1.5198e-05
8:110108188 T C 0.035127 -1.3022e-05
8:110111571 A G 0.107305 -2.1529e-06
8:110112088 T C 0.025723 8.5090e-06
8:110114581 T C 0.096014 -1.2816e-05
8:110115372 T C 0.065753 -4.7877e-06
8:110115676 T C 0.646065 -8.2903e-07
8:110131552 T C 0.024944 2.8998e-06
8:110133108 C T 0.101706 -1.7896e-05
8:110143265 G T 0.103610 -2.3870e-06
8:110150671 T G 1.028803 -6.1645e-06
8:110157679 T G 0.136598 1.2451e-05
8:110164392 G A 0.749515 -9.3821e-06
8:110168012 C T 0.993109 -1.1141e-05
8:110172026 A G 0.701523 -1.1721e-05
8:110200100 A G 0.043480 -1.0485e-05
8:110213092 C T 0.248609 -1.1195e-05
8:110217266 C T 0.292303 -1.5158e-06
8:110253859 G A 0.048621 -4.3871e-06
8:110274913 C T 1.339360 -2.8128e-05
8:110292754 C T 0.079906 8.0618e-06
8:110301998 C T 0.805071 -1.7360e-05
8:110308328 T C 1.089409 -1.7933e-05
8:110310817 C G 0.057134 1.2310e-05
8:110315156 A G 0.196010 -2.8806e-06
8:110326488 T C 0.651328 -1.5832e-05
8:110328051 A G 0.102331 6.9460e-06
8:110348649 C T 0.356757 1.9848e-06
8:110357312 G A 0.028654 3.2219e-06
8:110360944 G A 0.342791 -1.1301e-05
8:110369724 A G 0.028191 -1.3123e-06
8:110393225 A G 0.068673 -4.4717e-06
8:110395087 C T 0.090340 -1.1313e-05
8:110397780 G A 0.111154 -1.5694e-06
8:110413762 C T 0.652678 2.6947e-06
8:110419838 G C 0.080385 2.4253e-06
8:110423977 A G 1.882604 -7.9160e-06
8:110425264 G A 0.048631 -1.5375e-05
8:110429159 T C 0.430061 1.1278e-06
8:110436604 G A 0.668052 -2.3193e-06
8:110437384 G A 1.098166 -1.1665e-06
8:110447512 C G 0.039152 1.0877e-05
8:110448635 G A 0.436728 -8.0596e-06
8:110449951 A G 0.160155 -3.4893e-05
8:110450593 T G 0.046924 9.1794e-06
8:110453028 A C 0.028994 -1.2078e-05
8:110457011 G A 0.418151 -5.9929e-06
8:110460488 T G 1.076632 -2.3638e-06
8:110464510 A G 0.021837 1.4790e-05
8:110470151 T C 0.041879 4.1344e-06
8:110472066 C G 0.093278 -1.8432e-06
8:110479659 G T 0.265081 1.7925e-05
8:110483298 T C 0.058613 1.4000e-05
8:110491840 G C 0.749423 1.4762e-05
8:110492352 T C 0.027192 -6.3024e-06
8:110500846 A C 0.044147 -8.3707e-06
8:110501084 C T 0.033709 -9.8467e-06
8:110505963 G A 0.049641 -5.8518e-06
8:110506658 T C 0.763865 1.1192e-05
8:110510084 T C 0.115778 -7.4016e-06
8:110520521 G A 0.051490 1.5289e-05
8:110539186 A G 0.332520 2.8026e-05
8:110541488 A G 0.053088 8.2485e-07
8:110552681 C T 0.053802 -4.3064e-06
8:110556883 C G 0.448654 1.5978e-05
8:110563304 G C 0.071760 4.7020e-08
8:110563924 G A 0.767194 4.0715e-06
8:110580913 T G 0.043953 -3.2373e-05
8:110581794 G A 0.060670 -1.4300e-05
8:110581830 G A 0.065008 -7.1069e-06
8:110584174 C T 0.164262 2.5548e-05
8:110587894 C T 0.020600 5.5998e-06
8:110588176 T C 0.082170 1.0546e-05
8:110592108 A G 0.147794 -3.5728e-05
8:110592788 C T 0.048696 1.4351e-05
8:110596873 A G 0.398099 1.6349e-05
8:110600213 C A 0.036042 -9.6820e-06
8:110603219 C G 0.257965 -5.3210e-06
8:110603255 T G 0.073079 -5.9552e-06
8:110609281 G A 1.913039 -7.6958e-06
8:110613000 A G 0.288662 2.2827e-06
8:110616994 A G 0.534445 5.8459e-06
8:110619640 T C 0.033005 1.4528e-07
8:110625658 G A 0.039115 1.7683e-05
8:110633332 C T 0.022269 -4.0009e-07
8:110639209 T C 0.202398 -1.2455e-05
8:110645704 T G 0.042994 -1.1075e-05
8:110648306 C T 0.213709 4.7825e-05
8:110657514 A G 1.887272 -1.7420e-06
8:110659239 A G 0.175540 8.7724e-07
8:110666824 T C 0.440005 6.1098e-06
8:110705917 T G 0.151302 -4.5220e-05
8:110720009 G A 0.041423 -1.3495e-06
8:110720792 G A 0.412953 -6.3639e-06
8:110724480 G C 1.800971 -1.2848e-06
8:110724649 A G 0.769094 1.9154e-05
8:110735947 T C 0.074443 -5.1428e-07
8:110740836 G A 0.157456 -3.0083e-05
8:110742481 A G 0.038010 6.3263e-06
8:110758154 A G 0.324486 3.4495e-05
8:110764077 A G 0.399241 -2.5886e-07
8:110766259 T C 0.545301 -2.0567e-05
8:110773633 C T 0.058372 -2.9002e-05
8:110780784 T C 0.121068 -9.6230e-06
8:110782953 C G 0.994322 -1.4417e-05
8:110791321 T C 0.030911 7.7596e-06
8:110792845 C T 1.390680 -1.6159e-05
8:110812075 A G 0.025111 2.5264e-06
8:110812770 A G 0.690997 -1.6501e-05
8:110815056 C G 0.391221 3.2203e-06
8:110820713 C A 0.667378 -1.4800e-05
8:110830445 C T 0.081518 -5.9340e-06
8:110848469 A G 0.527037 -1.0696e-06
8:110870680 A G 0.042127 1.1889e-05
8:110878332 A G 0.289464 5.0302e-06
8:110907208 T C 0.062258 -2.3921e-05
8:110908395 G A 0.472674 5.7042e-06
8:110908907 G T 0.048199 -5.6389e-06
8:110909993 C T 0.116053 1.6085e-08
8:110915398 T C 0.431567 -7.1942e-06
8:110922379 C T 0.022422 2.2374e-06
8:110934142 C A 0.155885 -1.0173e-05
8:110934625 A G 1.643610 -2.2210e-05
8:110944350 C T 0.116526 -1.8291e-05
8:110966986 A G 0.052514 2.5542e-06
8:110975199 A G 0.433838 -4.4658e-06
8:110988370 T C 0.064131 -2.9841e-06
8:110990156 C A 1.065120 2.0337e-06
8:111008578 T C 0.034665 2.0800e-05
8:111011177 T C 0.057369 -1.8793e-05
8:111013693 G A 0.132243 4.0904e-06
8:111025983 A G 0.095192 1.1186e-06
8:111028667 C T 0.413622 -9.7161e-06
8:111031275 A G 0.062778 2.5601e-06
8:111034580 G A 0.114911 1.2507e-06
8:111038875 T C 0.136656 -4.3220e-06
8:111046820 A G 0.025862 3.1312e-06
8:111047249 C T 0.025757 -1.1188e-05
8:111051403 C T 1.363713 -2.0727e-05
8:111056818 G T 0.755135 -8.0089e-06
8:111063451 A G 0.112769 -1.9598e-06
8:111063644 A G 1.240558 -1.1904e-05
8:111064847 C A 0.144945 1.4693e-05
8:111069929 G A 0.041240 -9.0374e-07
8:111075101 A G 0.230549 6.0431e-06
8:111099387 C T 0.068540 3.2999e-05
8:111099974 C T 0.469216 9.7140e-06
8:111114128 C T 0.123760 -3.2039e-06
8:111115404 C T 0.056423 2.2816e-05
8:111115472 A G 0.053846 2.6725e-06
8:111116612 C T 0.116383 1.3933e-05
8:111123136 A G 0.086084 -7.2628e-06
8:111133503 C T 0.119072 -1.7559e-05
8:111135029 G A 0.022786 -1.8845e-07
8:111139139 C T 0.966852 1.7641e-05
8:111155816 C T 0.035331 4.0656e-06
8:111158893 A G 0.647132 2.0281e-05
8:111161686 T C 0.058195 -1.7099e-05
8:111167528 G A 0.293139 -8.4509e-06
8:111174726 C T 0.844377 1.2821e-05
8:111175835 G A 0.178022 1.3262e-05
8:111177687 A C 0.160438 7.1464e-06
8:111187061 C T 1.758681 9.4600e-06
8:111203466 G C 1.483526 4.8584e-07
8:111208985 C T 0.094654 4.1181e-05
8:111215440 A G 0.086593 -2.9219e-06
8:111215537 T C 0.029531 -1.2716e-05
8:111220149 T C 0.091414 1.7676e-05
8:111241696 T C 0.103253 -6.2459e-06
8:111243319 A G 0.178518 1.7074e-05
8:111264112 G A 1.163606 -1.3333e-05
8:111277112 G A 0.350379 1.1230e-05
8:111300959 G A 0.063101 -3.9509e-06
8:111313084 G C 0.177216 2.5045e-05
8:111318212 C T 0.066280 3.5909e-05
8:111322584 A G 0.356441 3.6575e-05
8:111327489 C A 0.062805 -4.0635e-05
8:111332348 G A 0.211693 -5.7919e-05
8:111339387 G A 0.117154 1.6859e-05
8:111352939 A G 0.367997 2.0749e-06
8:111368986 A G 0.057039 -4.2866e-06
8:111377652 G A 0.156518 3.4194e-05
8:111384144 C T 0.076574 -6.1437e-07
8:111409267 G A 0.021269 2.4544e-05
8:111433156 A G 0.099513 1.4664e-05
8:111448402 G T 0.042352 4.2013e-06
8:111448472 G A 0.045003 -8.8255e-06
8:111452267 A G 0.063152 -3.4433e-06
8:111455605 T G 0.199988 5.3720e-05
8:111457175 A G 0.351678 1.0719e-05
8:111458665 A C 0.294142 6.3002e-06
8:111475829 G T 0.056202 -5.8046e-06
8:111486859 C A 0.118732 9.4548e-06
8:111492306 T G 0.119575 -4.7026e-05
8:111508571 A G 0.413816 1.2514e-05
8:111524368 G A 0.228046 1.0066e-05
8:111534657 C T 0.031523 -7.0038e-06
8:111535253 C T 0.250176 2.8148e-05
8:111562938 A G 0.060758 -1.4032e-06
8:111570645 G A 0.094352 -5.5262e-06
8:111572122 G A 0.050882 -1.6681e-06
8:111581359 C A 0.043212 8.6731e-06
8:111626655 C A 0.652103 6.5400e-05
8:111627075 G A 0.066103 -1.9080e-06
8:111644699 G T 0.049512 -8.3409e-06
8:111647323 G A 0.093774 -2.9239e-06
8:111665189 C T 0.101876 4.5835e-05
8:111665920 A G 0.260471 5.0594e-06
8:111666798 G C 0.142871 -2.5691e-05
8:111667112 A G 0.041151 4.2645e-06
8:111679614 G A 0.307347 1.5742e-05
8:111693132 T C 1.944787 1.1327e-05
8:111714568 G C 0.076411 -1.5260e-05
8:111737158 A T 0.095294 7.6245e-07
8:111747867 T C 1.315038 -2.2392e-05
8:111751781 A G 0.065324 -2.2147e-05
8:111768568 A G 0.137186 5.9004e-06
8:111812273 C A 0.112113 -2.0252e-06
8:111818609 A C 0.024608 -1.6730e-05
8:111819592 G A 0.112616 -2.9716e-05
8:111847246 A G 0.085329 4.7596e-05
8:111848910 A G 1.694353 1.4428e-05
8:111856824 G A 0.096113 3.1636e-06
8:111858552 T C 0.028276 -8.6907e-06
8:111861389 A G 0.025611 -1.0555e-05
8:111864086 A G 0.040478 9.0827e-07
8:111875044 A G 0.051018 8.1881e-06
8:111887145 G A 0.062315 -1.2766e-05
8:111899829 C T 0.106690 -8.4858e-06
8:111905221 G A 0.136724 8.4944e-06
8:111910462 G A 0.053143 -2.5768e-05
8:111913511 G A 0.094287 -2.4246e-05
8:111933183 G A 0.037163 -1.0169e-06
8:111934320 T G 0.269596 3.8061e-05
8:111943164 G A 0.231378 -5.4317e-06
8:111971305 T C 0.032580 1.0222e-05
8:112002370 A C 0.044816 2.0916e-05
8:112002658 C G 0.135922 2.8960e-05
8:112018799 A G 1.861937 -4.8489e-06
8:112021397 G A 0.037031 -7.5744e-06
8:112023648 C G 0.381395 2.4802e-05
8:112050793 A G 0.033145 -2.9948e-05
8:112077251 G A 0.042501 -4.4132e-06
8:112079211 G A 1.490268 -5.2202e-06
8:112102051 G A 1.655958 -6.2144e-06
8:112105825 T C 0.114887 -2.6892e-05
8:112116886 G A 1.670404 -1.4944e-06
8:112124654 A C 0.147444 -4.8610e-06
8:112130158 T C 1.670615 -1.5805e-06
8:112150158 G C 0.045167 -1.4653e-05
8:112186456 A G 1.903224 2.7427e-05
8:112198405 A G 0.826011 2.9460e-06
8:112223750 A G 0.206685 1.5630e-05
8:112254442 A G 0.157218 -2.1381e-05
8:112254997 A G 0.086162 -1.0506e-05
8:112255871 A G 0.053323 1.3835e-05
8:112257762 T C 0.036120 7.6614e-06
8:112274072 T C 0.068959 -1.2729e-05
8:112274515 T C 0.042267 -7.0850e-06
8:112275012 A G 0.027423 -1.1862e-05
8:112276092 T C 0.215607 1.0083e-05
8:112282049 A G 0.094192 2.0313e-05
8:112286614 T C 1.373080 -2.5548e-06
8:112286898 T C 0.055516 7.4217e-06
8:112303356 A G 0.064756 -7.6104e-06
8:112318266 T G 0.069666 9.3159e-07
8:112330737 G T 0.042263 -1.9612e-06
8:112333468 T C 1.588961 6.3133e-06
8:112334054 C A 0.318839 3.1700e-05
8:112351899 A G 0.149055 1.9870e-05
8:112360051 T A 0.028076 -1.2313e-05
8:112365145 G A 0.141263 -1.7355e-05
8:112370590 T C 0.182897 1.6363e-05
8:112372605 T C 0.046639 -1.1535e-05
8:112379215 T C 0.188428 4.8674e-07
8:112414762 G T 1.125477 5.6132e-06
8:112447529 A C 0.087151 -8.5915e-06
8:112465210 C T 1.599769 1.9753e-05
8:112466724 C A 0.296760 3.3540e-06
8:112490391 A T 0.167156 -4.6479e-06
8:112498409 T C 0.049328 -1.0136e-05
8:112500515 C T 0.051358 -1.0964e-05
8:112505828 C T 1.918690 5.8212e-06
8:112511904 C T 0.566543 4.4489e-05
8:112528131 T C 0.031173 -8.7682e-06
8:112556564 G C 1.822159 -4.9456e-06
8:112556687 T C 0.268511 1.5802e-06
8:112576678 C A 1.836792 -3.9312e-07
8:112581899 A C 0.129265 -3.2155e-06
8:112589344 C A 0.591229 1.2237e-05
8:112591382 C T 0.983120 -3.6009e-06
8:112604109 A G 0.501838 -2.4623e-05
8:112611637 G A 1.065192 1.8165e-05
8:112628983 T G 0.995777 5.4155e-06
8:112643501 C T 0.054526 -2.0573e-05
8:112649830 T G 0.429428 -3.1798e-07
8:112656760 G A 1.444755 -1.1038e-05
8:112657978 T G 0.446053 -1.8614e-05
8:112667686 T G 0.042008 2.3012e-06
8:112672832 T C 0.078247 4.1102e-06
8:112677599 T G 0.048447 -1.2833e-05
8:112688996 C T 0.053013 -2.5975e-05
8:112691792 C T 0.883689 5.6766e-07
8:112691888 A C 0.148338 -5.6660e-06
8:112701661 A G 1.432134 -1.7942e-05
8:112710536 C T 0.550176 -2.5335e-05
8:112713528 T C 1.429819 -1.8277e-05
8:112714135 G A 0.049219 -1.1635e-05
8:112725090 C T 0.026576 8.5252e-06
8:112729012 C A 0.889509 3.7188e-06
8:112736638 C T 0.075309 -3.2250e-06
8:112743905 T C 0.070030 3.2401e-06
8:112745086 G A 0.263354 6.8646e-06
8:112748485 T C 1.457637 -3.0271e-06
8:112750587 A G 0.130618 -1.7560e-06
8:112751486 A G 0.315310 -9.7234e-06
8:112752230 G A 0.050749 5.7823e-06
8:112753109 G A 0.084203 -3.1263e-05
8:112770043 A G 0.074286 2.8051e-06
8:112800389 A G 1.432587 1.6927e-06
8:112804010 C T 0.045265 1.7389e-05
8:112813201 T C 0.041179 3.0988e-05
8:112833906 A G 0.173881 -3.7185e-05
8:112881674 A G 0.042817 -1.2487e-05
8:112881828 G A 0.044242 -2.6378e-05
8:112900153 G T 1.936294 -7.0572e-07
8:112901690 T C 1.467159 1.2614e-05
8:112905883 A G 1.951002 2.1466e-06
8:112906752 C T 0.214519 -2.7659e-06
8:112911241 C T 1.535866 1.3257e-05
8:112911426 G A 0.468411 1.1489e-05
8:112930799 A G 0.077560 1.2640e-08
8:112931908 T C 0.679495 1.0568e-05
8:112955939 T C 0.061285 9.5748e-06
8:112959199 G A 0.137768 1.1527e-05
8:112964603 C T 0.046309 -1.7218e-05
8:112976672 A C 0.040471 2.7933e-05
8:113005023 C T 1.046510 -2.5662e-06
8:113007075 T C 0.045303 1.9231e-05
8:113017362 C A 0.053897 -2.2770e-05
8:113021642 A C 0.397422 -1.0574e-05
8:113024846 T C 0.100662 2.4542e-06
8:113079753 C T 0.564949 1.4405e-05
8:113083500 A G 0.047026 2.1880e-05
8:113087521 T G 1.541561 1.4270e-05
8:113095994 A G 0.033356 1.4334e-05
8:113118202 C T 0.062312 -1.5027e-05
8:113125351 G A 0.041689 2.5693e-05
8:113163992 T C 0.028504 9.4340e-06
8:113164245 C T 1.942784 -4.2308e-06
8:113171864 A C 0.089664 -1.5303e-05
8:113183694 A G 0.098442 6.6290e-06
8:113186847 A G 0.028994 1.6202e-05
8:113203734 A G 1.069615 -2.6757e-05
8:113208080 G T 0.078519 3.0906e-06
8:113214979 A G 0.084921 1.5564e-05
8:113215795 G T 0.065260 4.0240e-05
8:113220209 G A 0.434089 -3.0000e-05
8:113223076 T C 0.054186 1.6164e-05
8:113241088 G T 1.100999 -2.2375e-05
8:113241581 G A 0.113697 1.4891e-06
8:113246250 C T 1.094692 -1.6000e-05
8:113246861 T C 0.063135 9.2962e-06
8:113253954 G A 0.047982 -1.6265e-05
8:113255559 T C 0.096337 4.6920e-06
8:113265869 C T 0.471130 -2.8331e-05
8:113268059 T C 0.085067 -3.0250e-05
8:113290856 C T 0.080644 -1.8719e-05
8:113291621 C G 0.042382 4.5299e-06
8:113316520 C T 0.044136 2.5861e-05
8:113324122 G A 0.081844 -3.3663e-05
8:113328833 T G 0.447488 -1.9135e-05
8:113349665 G C 0.042681 3.1852e-05
8:113362045 G T 0.072175 -1.7052e-05
8:113362068 A G 0.043178 -2.5321e-05
8:113376378 C T 0.930378 -8.5630e-05
8:113378193 T C 0.094688 -2.9009e-05
8:113383409 T G 0.023846 -9.0103e-06
8:113387456 G C 1.557041 -1.7222e-05
8:113408696 A G 0.049954 -1.1289e-05
8:113410376 G A 0.043049 1.0398e-05
8:113429636 T C 0.169872 -4.2446e-06
8:113436402 C T 0.509069 -3.7632e-05
8:113440838 G A 0.476948 -1.3430e-05
8:113442490 A C 0.040210 4.1758e-05
8:113444904 C A 0.022867 1.4428e-05
8:113450037 T C 1.584885 -1.9161e-05
8:113450129 T C 0.060360 2.0041e-05
8:113455230 A G 0.069601 -4.0299e-05
8:113462828 A G 0.984663 -5.3543e-05
8:113469344 C A 0.040210 -7.4779e-06
8:113469872 C T 0.498829 1.2079e-05
8:113470835 A G 0.051698 -2.0529e-06
8:113477649 T C 0.029099 -1.4879e-06
8:113486216 C T 0.555630 2.5413e-06
8:113486771 C T 0.041488 8.5021e-06
8:113499432 C T 0.068350 3.1119e-06
8:113514391 C G 0.080113 -2.8006e-05
8:113514804 C T 0.052551 1.4748e-07
8:113515643 T C 0.115458 4.1201e-06
8:113518581 C T 0.617500 3.4961e-06
8:113520226 A G 0.360011 -1.8323e-06
8:113523393 C A 0.032241 -1.5146e-05
8:113531631 C T 0.140562 4.9402e-05
8:113535160 G A 0.031251 6.8793e-06
8:113551493 A C 0.572517 -3.3863e-06
8:113569499 C T 0.483628 -1.9781e-06
8:113571521 T C 0.089589 4.4208e-06
8:113582622 G A 0.071284 7.2770e-06
8:113596848 T C 0.040631 1.2430e-05
8:113618938 C T 1.071852 3.5362e-05
8:113622356 C T 0.435310 1.4633e-05
8:113623943 A C 0.055556 1.0102e-05
8:113628157 T C 0.205652 7.2198e-06
8:113635109 C A 0.051171 -6.6520e-05
8:113645025 T C 0.385768 1.5236e-05
8:113648896 T C 0.172259 1.3161e-05
8:113652365 T C 0.483145 1.9470e-05
8:113660490 G C 0.056495 2.2138e-06
8:113661070 T C 0.570623 -8.1984e-06
8:113671986 T G 0.206825 2.4559e-06
8:113683162 T C 0.393859 -1.7547e-05
8:113683916 T C 0.055247 -1.9761e-06
8:113718397 T C 0.052174 -7.4981e-06
8:113721168 T G 0.387906 5.6415e-06
8:113733266 T G 0.051368 -6.2766e-07
8:113744571 G T 0.046105 -4.4707e-07
8:113748132 C T 0.033016 1.8899e-05
8:113750090 G A 0.509144 -1.7196e-05
8:113777669 A C 1.858258 1.2730e-05
8:113779170 G A 0.085621 4.0619e-06
8:113805521 A G 0.049104 3.5423e-05
8:113807858 C T 0.041066 1.0666e-06
8:113820855 C A 0.031965 1.2304e-05
8:113824046 G A 0.669510 1.1859e-05
8:113827466 C T 0.158469 -1.0952e-05
8:113828756 T C 0.049301 3.5963e-05
8:113831674 A G 0.088905 7.1718e-06
8:113831721 A C 0.049801 1.1732e-05
8:113850888 A G 0.030445 2.3710e-06
8:113859094 C T 0.372236 7.4701e-06
8:113866974 A G 0.862889 2.0867e-06
8:113867089 G A 0.036885 -1.3374e-05
8:113871835 T G 0.088582 2.2292e-05
8:113897428 T C 0.081847 -6.9100e-06
8:113900367 C T 1.398265 9.8910e-06
8:113917817 A G 0.077496 1.0293e-05
8:113926117 G A 0.675630 -1.6207e-06
8:113928437 A G 0.108849 2.3464e-05
8:113930332 G A 0.057008 2.7448e-06
8:113934059 T C 0.068425 -1.9015e-05
8:113936591 G A 1.606974 3.2945e-06
8:113937062 T C 0.124821 -2.3907e-05
8:113938424 C T 0.069438 -5.2979e-06
8:113950999 A G 0.823746 -1.3405e-05
8:113960534 C T 0.098748 1.6214e-05
8:114000609 C T 0.150905 1.9211e-06
8:114002373 T C 0.045986 9.7841e-06
8:114007813 C A 1.962480 9.2557e-06
8:114016039 A G 0.088069 2.2809e-06
8:114025705 A G 0.920822 4.7429e-05
8:114082072 A G 0.057318 2.4577e-06
8:114082583 A G 0.177365 1.1154e-05
8:114093459 G C 0.059789 -3.3511e-06
8:114094400 T C 0.055669 -4.3139e-07
8:114106571 T C 1.065069 4.4164e-05
8:114106727 G T 0.082276 5.5330e-06
8:114129363 C T 0.420891 2.0876e-05
8:114147243 C T 0.073654 2.6582e-06
8:114160390 T C 0.250509 1.4910e-05
8:114186003 C T 0.519591 3.4144e-05
8:114194985 A C 0.085251 3.6532e-06
8:114195035 C T 0.115288 1.0774e-05
8:114207044 A C 0.055740 -1.8243e-06
8:114247959 A G 0.047421 -1.1171e-06
8:114251683 C A 0.087481 7.1257e-06
8:114258984 T C 0.625979 8.4275e-06
8:114267773 T C 0.097843 8.1616e-06
8:114306979 C T 0.040930 -3.9340e-06
8:114340913 C T 0.036854 -1.7569e-06
8:114348945 T C 0.032682 -2.3211e-06
8:114353460 A G 0.047404 1.7475e-05
8:114362376 C T 0.251464 2.4032e-05
8:114363347 G A 0.424692 2.6804e-05
8:114370406 T G 0.104511 -4.7301e-06
8:114372508 A C 0.035610 -1.9096e-05
8:114396670 T C 0.085679 6.1485e-06
8:114413014 T C 1.401917 1.5220e-05
8:114432279 T C 0.071070 -1.4948e-05
8:114444001 A T 0.088341 -1.3621e-05
8:114445055 G T 0.185841 -9.5443e-06
8:114460679 G A 0.410025 1.9003e-05
8:114483262 T C 0.085754 5.1054e-06
8:114502424 G A 1.085305 -4.7736e-07
8:114508202 C G 0.030177 1.8560e-05
8:114520239 G A 0.078787 -3.4958e-06
8:114532488 T C 1.401448 1.4327e-05
8:114532508 A G 0.067558 3.1533e-06
8:114540254 C T 0.033886 1.2890e-05
8:114558775 T C 0.026549 -4.2499e-06
8:114571770 A G 0.050290 1.0355e-05
8:114575390 A G 0.059385 -5.2340e-06
8:114582092 T C 0.052874 2.3741e-05
8:114586995 C T 0.118474 1.0887e-05
8:114612606 T C 0.088409 1.8511e-06
8:114614471 T C 0.249102 2.2218e-08
8:114617245 A C 0.062927 -7.5848e-07
8:114626584 T G 0.244641 1.0381e-05
8:114627290 A G 0.064019 -4.4001e-06
8:114646744 G T 0.744701 2.3726e-05
8:114655301 T C 0.072022 1.1716e-05
8:114668080 A G 0.027749 1.2437e-05
8:114672683 G A 0.032710 -7.2428e-06
8:114672866 C T 0.070747 -9.3918e-06
8:114712002 A G 0.402563 -6.7776e-06
8:114717368 C A 0.030949 -1.8751e-05
8:114718051 A G 0.055295 1.0386e-05
8:114719606 T C 0.142776 -4.1879e-06
8:114719816 C T 0.048033 1.0285e-05
8:114719960 T G 0.225602 2.3396e-05
8:114724851 T C 0.095865 -7.5341e-07
8:114725812 A G 0.080780 2.9200e-06
8:114726948 C T 0.035416 -5.9965e-06
8:114727003 T G 0.022660 -4.3267e-06
8:114729443 A G 0.054241 1.0773e-07
8:114733295 A C 0.037327 -1.0556e-05
8:114736197 G A 0.535169 -8.1639e-06
8:114741292 T C 0.155623 -4.5506e-07
8:114752765 C T 0.047237 -1.4125e-05
8:114753072 G T 0.565581 -1.1654e-05
8:114756967 A G 0.046119 -1.4393e-05
8:114760099 T C 0.094182 3.4996e-06
8:114772184 C A 0.888941 1.0618e-05
8:114782574 C T 0.032771 1.9382e-06
8:114787317 A C 0.351497 -3.1559e-06
8:114788701 C G 0.436401 2.0794e-05
8:114794621 G A 0.033131 6.1980e-07
8:114801369 G A 0.054003 4.8402e-06
8:114804361 C T 0.131730 2.9548e-05
8:114807596 C T 1.193117 -2.2361e-05
8:114808074 C T 0.041791 2.0605e-05
8:114822292 T C 0.163270 -7.4789e-06
8:114835085 C T 0.212703 1.9824e-05
8:114836489 C T 0.364447 7.0985e-06
8:114839735 C A 0.071457 -1.1813e-05
8:114849850 G T 0.858986 -3.0174e-05
8:114852188 T G 1.733012 -1.9797e-05
8:114855031 T C 0.068500 -8.0839e-06
8:114860128 C T 0.068479 9.2547e-06
8:114867930 G A 0.928968 2.9289e-06
8:114871075 C T 0.564700 -4.5562e-06
8:114873865 G A 0.026712 8.2606e-06
8:114878381 G A 0.073083 1.1519e-05
8:114880103 A G 0.123380 1.1012e-05
8:114891110 G A 0.025189 4.7813e-06
8:114897510 T C 1.847209 2.1981e-05
8:114902794 T C 0.239636 -3.0122e-06
8:114903004 C T 0.058450 -9.7899e-06
8:114903370 A C 0.096786 -1.3277e-06
8:114923560 G A 1.942132 1.2496e-05
8:114929113 C T 1.819340 2.6015e-05
8:114936251 G T 0.182149 1.0476e-05
8:114941254 T C 0.045762 -2.1209e-05
8:114941342 G A 0.160305 -1.1081e-05
8:114943680 G A 0.305324 4.5718e-06
8:114944273 G A 0.118701 5.3465e-06
8:114956725 G A 0.095702 5.7128e-06
8:114964723 G A 0.076445 -2.8689e-05
8:114966953 T C 0.195837 -5.9484e-06
8:114969158 T C 0.057695 1.5909e-06
8:114973525 G A 0.062088 -1.8424e-06
8:114978262 C A 0.280961 -8.0138e-06
8:114985568 C T 0.941870 1.8315e-05
8:114986413 A G 1.881384 1.1054e-06
8:114990921 A G 0.364553 -1.1755e-05
8:114992604 T C 0.407102 -2.8662e-05
8:114995452 G A 0.456093 1.8010e-06
8:115004407 A C 0.207848 1.8729e-05
8:115006290 C T 0.051885 3.1649e-06
8:115007074 C A 0.421802 -1.5998e-06
8:115009791 G A 1.252586 1.0946e-05
8:115011169 T C 0.290559 1.8977e-05
8:115011589 A C 1.767462 9.0968e-08
8:115012364 C T 0.679900 -4.1071e-07
8:115018622 T C 1.178022 -3.8686e-05
8:115027676 C T 0.662044 1.6969e-05
8:115028048 C T 0.129598 8.8932e-06
8:115036027 G A 0.039887 -7.2961e-06
8:115037292 C T 0.057226 -1.4191e-05
8:115058945 T G 0.353405 1.2303e-05
8:115072240 G T 0.834786 -8.4301e-05
8:115087048 T G 0.078692 1.6791e-05
8:115087497 G A 0.059541 -1.1560e-05
8:115096217 T G 0.786059 -6.5476e-05
8:115097045 G T 1.715632 -8.2516e-06
8:115100116 G A 0.060884 3.0244e-05
8:115101097 G T 0.050926 -8.3270e-06
8:115111284 A G 0.051436 1.2121e-05
8:115121027 C A 0.519534 1.3484e-05
8:115124076 C T 0.073338 -2.9230e-06
8:115140580 C T 0.204207 -1.5791e-06
8:115142152 C G 0.039829 -3.1575e-06
8:115181572 G A 0.577130 2.4355e-05
8:115181965 A C 0.787147 -5.3569e-05
8:115188326 A C 0.042950 -1.0454e-05
8:115230720 C T 0.157748 -1.9286e-05
8:115233083 T C 0.097721 3.2554e-05
8:115238745 C T 0.020025 1.4722e-05
8:115239083 A G 1.046231 3.2707e-05
8:115240172 T C 0.029823 -3.6924e-05
8:115247274 A G 0.052680 -1.8996e-05
8:115259576 G T 0.046353 8.9594e-06
8:115268116 A G 0.116213 -3.8709e-06
8:115278981 A G 0.022068 -7.6599e-06
8:115282629 T C 0.058361 -1.3719e-05
8:115290594 G A 0.041423 -8.7514e-06
8:115307101 A G 0.078753 1.7071e-05
8:115318610 T G 0.027239 -1.5174e-06
8:115321515 C T 0.538087 3.5815e-05
8:115326010 C A 0.108706 2.4237e-05
8:115344562 C T 0.053081 -4.6564e-06
8:115345091 T C 0.029415 -3.6802e-05
8:115354322 C T 0.754026 4.0503e-05
8:115355023 C T 0.159373 1.2616e-05
8:115357330 T C 0.024428 -1.2609e-05
8:115386771 T C 0.311601 1.3202e-05
8:115399781 C T 0.938140 5.6139e-05
8:115403762 A G 0.022000 -4.3251e-06
8:115414895 A G 0.059670 1.8325e-05
8:115421038 C T 0.175115 1.4254e-05
8:115425435 A G 0.374752 1.9148e-05
8:115442722 C T 1.829849 1.0434e-06
8:115464957 T C 0.054091 -2.2602e-07
8:115464960 A T 0.080321 -1.7075e-05
8:115466032 A G 0.058355 2.2846e-05
8:115501579 C A 1.099380 -2.7525e-05
8:115506170 T C 1.552770 -1.4039e-05
8:115507627 C A 0.191587 -6.7559e-05
8:115509984 G A 0.028249 -1.2241e-05
8:115528980 A G 0.107921 2.1437e-05
8:115533795 C T 0.023058 5.3040e-06
8:115534782 A G 0.039465 -1.1512e-05
8:115536313 G A 0.050331 1.9730e-05
8:115538801 G A 0.255075 1.9086e-05
8:115546011 A G 0.230610 5.7747e-05
8:115559018 A G 0.075694 3.2932e-05
8:115562183 C A 0.213485 3.8073e-06
8:115569926 A G 0.068166 3.8797e-05
8:115578117 G A 0.148297 -5.7309e-06
8:115578307 G T 0.405476 1.1355e-05
8:115579640 C T 0.467418 2.9324e-05
8:115589371 G A 0.165799 1.8388e-05
8:115592427 A C 0.220924 1.9773e-06
8:115602410 T C 1.962473 2.6571e-05
8:115603659 C T 1.760958 3.1716e-06
8:115605418 C T 0.026692 9.8116e-06
8:115609982 C T 0.217361 1.7569e-05
8:115610079 T C 0.073011 3.3053e-05
8:115629895 A G 0.047448 -1.1959e-05
8:115695575 G T 0.068904 -1.1563e-05
8:115697771 C T 0.030748 -9.0721e-06
8:115705862 T C 1.295883 6.1057e-05
8:115720183 A C 0.708537 4.4495e-05
8:115720776 A C 0.079314 2.8847e-05
8:115734658 G A 0.314861 2.9748e-05
8:115742842 G T 0.041865 -1.6235e-05
8:115752350 G C 1.857357 2.0435e-05
8:115773273 G A 0.106275 2.0830e-05
8:115779254 C T 0.076340 3.0799e-05
8:115788854 T G 0.437231 1.0479e-05
8:115799933 G T 0.269259 7.4013e-06
8:115809845 G A 0.037571 2.4364e-05
8:115810418 T C 0.038313 3.1995e-06
8:115814839 A C 0.042307 -4.2451e-05
8:115820645 T G 0.024458 -3.0176e-05
8:115826764 A G 0.049525 -7.2129e-06
8:115839566 C T 0.070631 -7.5853e-06
8:115843302 G A 0.257027 1.9890e-05
8:115854527 G T 1.866792 -8.2503e-07
8:115855449 C T 0.025257 -6.0736e-06
8:115856024 A G 0.612281 2.0429e-05
8:115856652 T C 0.071933 3.8981e-05
8:115863500 A G 1.038000 1.1527e-05
8:115864309 T G 0.194847 4.3220e-06
8:115866775 A G 0.052174 -1.9957e-06
8:115884197 T C 0.029439 -1.3651e-05
8:115886336 G A 0.742487 2.6245e-05
8:115887671 C A 0.027746 -2.3915e-05
8:115904166 C A 0.028399 2.9655e-06
8:115905782 A G 0.384078 -1.9308e-05
8:115907227 C T 0.716322 2.5859e-05
8:115912913 T C 0.077764 7.6670e-06
8:115922171 A C 0.142191 1.0127e-05
8:115952572 A G 0.567849 4.3290e-05
8:115964139 A G 0.295421 3.6583e-05
8:115964860 A G 0.028348 -9.1896e-06
8:115971677 A G 0.068581 -8.4068e-06
8:115983418 G A 0.273268 9.5485e-06
8:115996403 C A 0.576304 4.8497e-05
8:116005483 G A 0.121462 -3.0321e-05
8:116015398 A G 1.799302 -1.2163e-05
8:116023442 T G 0.118548 -1.2701e-05
8:116048007 T C 0.093091 -1.9380e-05
8:116049732 T G 0.024346 -2.2424e-05
8:116052374 G C 0.060908 9.5068e-06
8:116064609 A G 0.032934 6.3305e-06
8:116065796 A G 0.092390 1.3265e-05
8:116068639 A G 0.214403 1.5811e-05
8:116069278 T C 0.315283 2.8160e-05
8:116069343 A G 0.034178 2.9493e-05
8:116071200 C T 0.076690 7.2521e-06
8:116082076 T C 0.045201 -1.3754e-05
8:116108496 C G 0.097408 -2.9347e-05
8:116110213 T C 1.186752 1.8216e-05
8:116113283 G C 0.637164 2.9270e-05
8:116116736 C T 1.343076 -1.8473e-06
8:116118689 A G 1.286901 3.5575e-06
8:116119093 C A 0.167618 1.7381e-05
8:116136926 G T 0.046363 -2.6002e-06
8:116156852 G A 0.044935 -1.8775e-05
8:116162223 T C 0.170144 5.6371e-06
8:116167411 C A 0.788613 -1.6772e-05
8:116177004 C T 0.092822 2.1474e-05
8:116177751 A G 0.031149 3.8944e-06
8:116180577 T C 1.941261 8.9669e-07
8:116183989 C T 0.046795 1.8678e-05
8:116187143 T G 0.952899 -9.0009e-06
8:116196727 G A 1.887643 -3.0999e-05
8:116208093 G A 1.663186 5.7712e-06
8:116210630 C G 0.053935 -1.9714e-05
8:116230672 A G 0.061115 8.3074e-06
8:116232937 G A 0.081939 -2.6618e-05
8:116235119 A G 1.232347 -2.1665e-05
8:116236561 T C 0.894762 -1.3868e-05
8:116236717 C G 0.189234 -4.5428e-06
8:116247016 C T 0.189394 -4.6135e-07
8:116248980 C T 0.060255 -2.1048e-05
8:116252435 A G 0.059708 -8.9315e-06
8:116253370 G A 0.132165 -1.2188e-05
8:116253534 A G 0.192274 -3.3129e-06
8:116270663 G A 0.038476 -1.0023e-05
8:116280623 T C 0.317819 -1.5366e-05
8:116283103 A G 0.652851 -3.1208e-06
8:116299245 T C 0.055556 -1.5605e-06
8:116299318 G A 0.024567 -2.4456e-05
8:116305224 T C 0.135524 -1.1819e-05
8:116310438 G A 0.028113 -6.2313e-06
8:116325574 C A 0.023731 -1.4533e-05
8:116326823 A G 0.046377 2.2221e-05
8:116327897 C G 0.083092 -1.6343e-05
8:116330702 C T 0.121550 -2.9511e-05
8:116335603 T C 0.150129 2.4712e-07
8:116336937 C A 0.145863 1.3010e-06
8:116340526 C T 0.051487 -3.1723e-06
8:116348487 A G 0.027675 -1.4062e-05
8:116348980 A C 0.084523 -1.0055e-05
8:116356034 T C 0.051813 4.8825e-06
8:116362004 G T 0.409274 -4.3983e-06
8:116362376 T C 0.039057 2.6704e-05
8:116367545 T C 0.620797 2.2666e-06
8:116373279 T C 0.246270 9.0147e-06
8:116373823 C T 0.080484 8.4458e-06
8:116373839 C T 0.165809 -6.1573e-06
8:116375505 T G 0.216249 8.9589e-07
8:116394075 G A 0.246854 1.0738e-05
8:116394128 T C 1.292313 9.3418e-06
8:116400880 T C 0.668259 8.3255e-06
8:116401723 T C 0.621627 -5.6382e-07
8:116410058 C T 0.042926 1.1201e-06
8:116412922 G A 0.075813 -6.1309e-06
8:116418321 T G 0.041957 7.6499e-06
8:116421936 C A 1.007646 1.7581e-05
8:116431304 T C 0.612498 -9.0646e-06
8:116436385 G A 1.601578 1.5062e-05
8:116449100 G A 1.695087 2.5775e-05
8:116449599 C T 0.685496 4.1236e-05
8:116452340 C T 0.590379 4.5157e-05
8:116460264 C T 0.212112 2.0214e-05
8:116468518 A G 0.670146 2.9843e-05
8:116486106 T C 1.099384 1.8454e-05
8:116505328 G T 0.184961 -4.1466e-06
8:116516853 C T 1.091659 2.1076e-05
8:116522025 T C 0.438312 -2.3000e-05
8:116526973 C T 1.955092 7.7375e-06
8:116534115 C A 0.023581 1.3596e-05
8:116535911 T C 0.147943 1.7483e-05
8:116550548 A G 0.029497 6.7561e-07
8:116560967 G A 1.105486 1.7549e-05
8:116565162 T C 0.307864 -1.1864e-06
8:116580068 G T 1.717193 1.0984e-05
8:116586460 T C 1.123131 2.0943e-05
8:116599199 G T 1.134602 2.6955e-05
8:116621561 T G 0.067857 -2.5688e-05
8:116633699 T C 0.374344 2.6922e-06
8:116637744 T C 1.210874 5.6075e-05
8:116638637 G A 0.027328 -2.5231e-06
8:116638975 C T 0.164276 2.6941e-06
8:116648565 C A 0.609350 -2.3280e-05
8:116650972 C T 0.035025 -1.1761e-05
8:116669769 T C 0.683460 -1.6106e-05
8:116676220 T C 0.040835 1.3725e-05
8:116679547 G A 0.727919 -4.5008e-07
8:116684340 G A 0.028480 1.8682e-06
8:116695893 A G 0.137900 -2.0283e-05
8:116699730 A C 0.032037 7.5803e-06
8:116700003 T C 0.155124 1.2090e-05
8:116723397 T C 1.465572 4.4260e-06
8:116735337 T C 0.071590 -6.7294e-06
8:116754143 T C 1.505887 3.4530e-06
8:116781435 G T 0.076030 2.8208e-05
8:116792921 T C 0.025509 5.9524e-06
8:116806325 A G 0.102984 7.0675e-06
8:116807624 C T 0.175261 3.2915e-06
8:116809707 T C 0.028287 2.0737e-05
8:116813278 G T 1.526157 1.0894e-05
8:116813905 A G 1.477580 5.6816e-06
8:116823631 C T 0.037330 -1.0789e-07
8:116831832 A G 1.573234 7.6315e-06
8:116836588 T C 1.584627 4.9223e-06
8:116845729 C A 1.548796 8.0864e-06
8:116849719 A C 1.546831 8.2371e-06
8:116853765 G A 0.070740 -2.5139e-05
8:116858342 A C 0.084027 9.1184e-06
8:116862663 G A 0.137591 -6.6236e-06
8:116873728 G A 0.066416 8.7980e-06
8:116879355 A G 0.072335 -2.0011e-05
8:116896818 G A 0.023887 1.0842e-05
8:116900786 G A 0.118569 -7.6741e-06
8:116901222 A G 0.049692 1.1876e-05
8:116907770 T C 0.049852 -2.1490e-06
8:116918106 A G 0.294918 2.1508e-05
8:116918430 T C 0.047808 1.4598e-06
8:116931691 T C 0.079780 -1.7689e-05
8:116934017 T G 0.030190 -1.3076e-05
8:116940199 A G 0.136775 -7.8656e-06
8:116947533 T G 1.673338 -3.4713e-05
8:116947667 A C 0.149154 -8.8242e-06
8:116955558 G A 1.662982 -3.3651e-05
8:116961224 A G 0.185154 2.8833e-06
8:116973009 T C 0.076023 -1.9292e-06
8:116980396 T C 0.107543 -3.0832e-06
8:116982135 G A 0.198743 -4.0745e-06
8:116987426 A C 0.045326 -2.9404e-05
8:117001367 C T 0.072447 1.0075e-05
8:117001531 C T 1.700431 -5.8119e-05
8:117004445 A G 0.083942 -6.5148e-06
8:117011884 A C 1.146203 -4.8201e-05
8:117022324 T G 0.038554 -4.3830e-06
8:117028622 G A 0.051290 4.8523e-06
8:117033426 C T 0.059188 2.2704e-06
8:117033847 C A 0.076965 -4.4512e-07
8:117033964 C G 0.038381 -4.0133e-06
8:117050495 A G 1.542159 1.5399e-05
8:117057994 G A 0.466826 -3.7993e-06
8:117060294 C T 0.026995 -3.8750e-06
8:117061748 C T 1.247276 -2.3300e-05
8:117069763 T C 0.041634 -3.4669e-06
8:117077285 G A 0.045394 1.0465e-05
8:117090018 T G 0.058814 1.8937e-05
8:117090790 G C 0.048624 -1.8136e-05
8:117097653 C T 0.048804 -3.7520e-06
8:117122357 C T 1.283385 -2.6548e-05
8:117124589 T C 0.141603 -4.3003e-06
8:117132729 C T 1.335474 -2.5731e-05
8:117136642 T C 0.323211 1.4985e-05
8:117136748 T G 0.097306 -2.3191e-05
8:117144449 C T 0.085774 2.8842e-05
8:117146997 C T 0.265910 1.3494e-05
8:117150039 A C 0.058368 4.0592e-06
8:117154992 A G 1.768897 -2.2204e-05
8:117156213 T C 0.060156 -1.5421e-05
8:117160877 C T 1.932952 8.2621e-06
8:117162340 A C 0.040835 -4.2700e-06
8:117165868 A G 0.055172 1.3298e-06
8:117166281 C T 0.128846 4.9354e-06
8:117179847 A C 0.152482 1.3401e-05
8:117180587 T C 0.048787 -1.4862e-05
8:117181032 A G 0.024870 3.0900e-05
8:117191683 G A 0.066858 1.2491e-06
8:117195694 G A 0.166833 1.8816e-05
8:117196375 G C 1.706857 -6.5274e-06
8:117211394 C T 0.093315 2.2864e-05
8:117215932 C T 0.097225 1.5076e-05
8:117223353 A G 0.030966 9.8700e-06
8:117225989 T C 0.109695 -1.6311e-05
8:117246055 T C 1.659117 -9.2367e-06
8:117253721 C T 0.181904 4.5180e-06
8:117259553 T C 0.351562 1.1166e-05
8:117260443 G A 0.022473 -7.7469e-06
8:117260631 G A 1.937161 1.0857e-05
8:117261970 C T 0.061085 9.7282e-06
8:117264669 C G 0.057970 -4.5218e-06
8:117277454 A G 0.050277 -5.6241e-06
8:117281323 C T 0.127340 -7.2022e-06
8:117294102 G T 0.033260 -1.4411e-05
8:117294403 A G 1.355472 -1.7592e-05
8:117296350 C T 0.053034 1.5386e-05
8:117306606 G T 0.254739 1.2517e-05
8:117308780 T G 0.388148 1.4332e-05
8:117320335 T C 0.046340 -1.1105e-05
8:117321256 T C 0.037435 1.8748e-05
8:117332385 T C 0.060830 -3.9093e-07
8:117333797 G A 0.122669 1.0310e-06
8:117335461 A G 0.035906 2.9948e-06
8:117347216 T C 0.218816 2.2981e-05
8:117347537 C T 0.023432 -1.8433e-05
8:117360816 A G 0.314507 2.0974e-05
8:117364852 T C 0.049280 -6.2923e-06
8:117366076 G T 0.382524 2.5092e-05
8:117374770 A G 0.160135 2.5797e-06
8:117376435 A G 0.636505 -5.4996e-06
8:117380350 G A 0.052099 -5.6598e-06
8:117386186 A C 0.095430 -2.7578e-05
8:117392301 T C 0.125725 -2.5300e-05
8:117394185 A G 0.635196 -7.9503e-06
8:117395437 C T 0.155097 4.5026e-06
8:117409142 T C 0.207008 -1.5390e-05
8:117414089 A C 0.077706 2.8205e-05
8:117417522 G A 1.801790 1.7580e-05
8:117418375 T C 1.595666 -1.9059e-05
8:117418925 T C 1.584780 -2.2042e-05
8:117430999 G A 0.163936 8.3393e-06
8:117445358 A G 1.848912 -3.9883e-05
8:117446543 A G 0.141613 -1.7171e-05
8:117448151 A G 0.120663 -2.5139e-05
8:117453459 A G 1.233153 1.2825e-06
8:117465436 T C 0.113595 5.8631e-06
8:117465566 C T 0.251206 -2.5756e-05
8:117466128 G C 0.035889 1.9690e-05
8:117471627 A G 0.041801 -4.2648e-05
8:117473330 T C 0.045598 8.5842e-06
8:117475196 C T 1.823593 -2.9281e-05
8:117475438 C T 0.063386 6.8369e-06
8:117475597 C A 1.534649 -1.9635e-05
8:117475871 C T 0.644994 1.6105e-05
8:117477990 C T 0.034610 -4.2823e-06
8:117479384 C T 0.130366 4.7420e-05
8:117481089 T C 0.026661 1.3925e-06
8:117481751 C T 0.765052 -6.5756e-06
8:117488121 C G 0.132518 5.9790e-05
8:117494802 A G 0.303693 -2.3120e-05
8:117494994 T G 0.054197 -1.2233e-05
8:117497103 A G 0.180466 4.1099e-06
8:117500622 C T 0.071046 4.9447e-06
8:117502134 T C 0.072875 1.3470e-05
8:117508637 A G 0.022174 -5.3150e-06
8:117528023 T C 0.131672 6.5304e-06
8:117542612 T C 0.150245 -1.5430e-05
8:117546628 A G 0.029279 -7.8585e-06
8:117550936 T C 0.033563 -1.8250e-05
8:117552599 T C 0.062271 -3.1915e-06
8:117555103 A G 0.727613 -1.0385e-05
8:117556270 G A 1.608667 -7.9037e-06
8:117558831 G A 0.365342 5.4389e-06
8:117575493 T G 0.099101 -2.5986e-05
8:117581046 C G 0.072270 -2.8874e-06
8:117583802 C T 1.621117 3.8223e-05
8:117586154 C G 0.049396 1.1982e-05
8:117592926 T C 0.722530 3.5109e-05
8:117593052 A G 0.119133 2.0944e-05
8:117600262 T C 0.368755 1.4423e-05
8:117605106 G A 1.125702 -1.2114e-05
8:117618622 C G 0.155392 -1.1232e-05
8:117618814 C G 0.213159 3.8840e-06
8:117620815 C T 0.335511 -1.1887e-06
8:117630683 C A 0.157871 1.7130e-05
8:117630795 A C 0.120340 1.0207e-05
8:117640315 T C 0.172174 1.4630e-05
8:117641338 T C 1.473779 -1.3203e-05
8:117641610 A G 1.589709 -1.2211e-05
8:117641754 T C 0.095270 9.3849e-06
8:117643773 A G 1.650060 -4.1150e-06
8:117644145 T C 0.251845 6.1808e-07
8:117651586 G A 0.231202 8.0078e-06
8:117657377 C T 0.021283 -1.3846e-05
8:117676559 C T 1.785274 3.6380e-07
8:117681575 T C 0.091724 5.5409e-08
8:117683144 C A 0.180517 -4.2374e-06
8:117697921 C T 0.038289 -7.9953e-06
8:117731543 A G 0.074273 -1.2092e-05
8:117742279 G A 0.053438 -4.5029e-07
8:117781753 C T 0.091642 1.4447e-06
8:117783914 C A 0.078988 -5.1783e-06
8:117791701 A C 0.035978 -4.6211e-06
8:117793661 T C 1.365763 -2.4979e-06
8:117796195 T C 1.814074 2.7926e-06
8:117813226 G A 0.137795 -6.1501e-06
8:117815287 A C 0.239660 6.8530e-06
8:117817353 A G 0.160682 -4.0104e-07
8:117817472 T G 0.188136 9.0474e-06
8:117823149 T C 0.338160 -1.3339e-05
8:117823912 T C 0.049338 -1.1525e-05
8:117825068 G A 0.252760 1.0304e-05
8:117829950 C T 0.067330 -5.9530e-06
8:117838833 T C 0.044035 4.7734e-07
8:117841222 C T 0.374422 -1.5726e-05
8:117849974 A G 1.052357 -1.1073e-05
8:117851185 T C 0.050736 1.8519e-05
8:117860775 T C 0.062924 -9.7478e-06
8:117864217 G A 0.327590 -4.2542e-06
8:117868306 C A 0.032890 -2.6100e-05
8:117882281 A G 0.584865 -2.6647e-05
8:117902813 G A 0.214923 8.7627e-06
8:117904065 G A 0.943719 -4.8754e-05
8:117916105 T C 0.089817 2.8252e-06
8:117916281 C T 0.577497 -2.8350e-05
8:117937895 T C 0.642254 -5.7196e-06
8:117945485 T C 1.228199 -1.6958e-05
8:117945597 A G 0.453778 -8.4910e-06
8:117947998 A G 0.666834 -4.4916e-06
8:117948841 T C 1.218911 -2.3733e-05
8:117949311 T C 0.074565 2.9713e-05
8:117950758 T G 0.150510 3.4968e-05
8:117950768 C G 0.578799 9.4264e-06
8:117951521 T G 0.583668 1.1337e-05
8:117957391 G T 0.043242 -2.6900e-06
8:117963901 G C 0.529856 3.6033e-06
8:117968069 G A 0.061918 -1.3263e-05
8:117977602 G A 1.213305 1.4664e-05
8:117979098 G A 0.067099 1.0379e-05
8:117984623 G A 0.083564 -1.1016e-05
8:117998189 G A 0.033906 -4.7242e-06
8:118002123 G A 0.615664 -2.2004e-06
8:118015903 G T 0.915984 -8.9787e-06
8:118022456 T C 0.056862 2.1808e-05
8:118025645 G T 0.906175 -1.1598e-05
8:118028794 G T 0.326410 2.3330e-05
8:118029346 A G 0.681919 2.9543e-06
8:118045691 C T 0.110290 -2.5790e-05
8:118050335 T C 0.048056 -1.2338e-05
8:118053489 G A 0.500223 2.6029e-05
8:118064942 A G 0.288801 3.0873e-06
8:118078696 A G 0.374171 -9.2683e-06
8:118087616 A G 0.533830 -1.2052e-05
8:118097938 C T 0.095260 -9.4076e-06
8:118119920 G A 0.050576 1.9064e-05
8:118136491 C G 0.082646 -8.3506e-06
8:118144674 A G 0.058963 1.4806e-05
8:118145954 G A 0.127646 -3.2005e-05
8:118148907 C A 0.085754 1.3987e-05
8:118150691 G C 0.043990 2.3016e-06
8:118150992 C G 0.042311 1.9169e-05
8:118163334 C T 0.046955 -1.2393e-06
8:118165922 A G 0.099537 -1.5324e-05
8:118173314 C A 0.059759 -6.2855e-06
8:118174635 A G 0.449674 -7.1958e-06
8:118183499 A G 0.085540 8.0420e-06
8:118183551 A G 1.432726 -3.8217e-06
8:118184570 T C 0.030218 1.6793e-05
8:118185025 A G 0.621899 1.3390e-05
8:118185308 C A 0.031669 9.3111e-06
8:118185733 G A 0.636481 9.8939e-06
8:118189531 T C 1.282005 1.0440e-05
8:118192833 A G 0.196058 -3.5479e-05
8:118195434 G A 0.080341 -1.5015e-05
8:118195934 A G 0.287594 2.3437e-05
8:118198669 A C 0.031836 -1.2546e-05
8:118215301 G A 0.242353 3.1102e-05
8:118219652 G A 0.466496 3.6132e-06
8:118220323 T G 1.750307 1.4862e-05
8:118221217 T C 0.042508 -4.5468e-06
8:118230236 T C 0.959763 4.1028e-05
8:118234888 A G 0.357566 -1.1093e-05
8:118234918 C T 1.329956 2.9975e-05
8:118235042 G C 0.207933 -8.4918e-06
8:118237006 G A 0.134058 1.4768e-05
8:118237364 C T 0.122193 1.4838e-05
8:118238117 C A 1.551859 -6.2791e-06
8:118240824 A C 0.796313 -1.1448e-05
8:118246875 T C 0.063974 -1.2467e-05
8:118247064 A G 1.007456 4.2243e-06
8:118249035 T C 1.620624 4.8255e-06
8:118254700 G T 0.675827 -5.7590e-07
8:118260135 C A 0.065875 3.2279e-05
8:118260320 G A 1.111633 2.3406e-06
8:118260923 C T 0.135592 -4.9121e-06
8:118276890 G A 0.351103 -7.1409e-06
8:118278575 C A 0.757412 6.9152e-06
8:118287444 C T 0.036548 -5.1806e-06
8:118288685 C A 0.034063 4.2793e-06
8:118291761 T C 0.149568 9.4276e-06
8:118297705 T C 0.104239 -1.3111e-05
8:118300194 C T 0.026005 1.5012e-05
8:118302950 T G 1.194810 5.7878e-05
8:118303216 C T 0.039690 -8.0286e-06
8:118305206 C A 0.166754 1.9417e-06
8:118306544 A C 0.034794 1.1188e-07
8:118308082 G A 0.052323 -1.4659e-06
8:118311980 G A 0.147379 -2.6133e-05
8:118318971 G T 0.294574 8.7080e-06
8:118330287 T C 1.214332 -4.6357e-05
8:118335305 G C 0.096620 -2.1747e-05
8:118345250 A G 0.029051 4.0059e-06
8:118352172 G A 1.012783 -2.7204e-05
8:118352994 G A 0.546436 -3.1323e-05
8:118365292 C T 0.122380 -2.0854e-05
8:118375803 T C 0.046476 3.3817e-05
8:118384614 C T 1.342886 1.4518e-05
8:118384998 T C 1.896445 -4.0756e-06
8:118405204 T C 0.134453 -1.6530e-05
8:118417520 A G 0.071794 -2.1603e-05
8:118418438 T C 0.062948 3.0623e-05
8:118427610 A G 0.574186 7.8208e-05
8:118428901 T C 0.079675 -1.9785e-05
8:118429304 A C 0.081892 -4.1860e-06
8:118430049 A G 0.941411 2.3520e-05
8:118437031 C T 0.116305 -1.9495e-05
8:118445096 G A 0.033641 1.1737e-05
8:118451046 C T 0.107397 2.2440e-05
8:118454642 C T 1.286136 1.6169e-05
8:118464610 G A 0.030299 1.3787e-06
8:118466833 T C 0.097782 8.8133e-06
8:118481119 C T 0.121472 -1.5951e-05
8:118487985 C A 0.033458 -1.8239e-05
8:118493911 T C 0.083846 6.8685e-06
8:118497139 T C 0.034379 -9.3290e-06
8:118513273 A G 0.036803 -5.5940e-06
8:118517009 A G 0.107669 3.4267e-06
8:118522218 G A 0.120140 -1.9948e-05
8:118525326 C T 0.059956 -7.5727e-07
8:118532076 A G 0.090568 -2.1107e-05
8:118541837 G T 0.372539 -3.1349e-05
8:118549376 C T 0.133810 -3.6375e-07
8:118550508 T C 0.045095 4.5415e-06
8:118551305 G A 0.596356 1.0096e-04
8:118556930 A G 0.030303 1.1663e-06
8:118557708 G C 0.036018 -3.1892e-06
8:118561073 G C 0.058297 5.4689e-06
8:118563271 C A 0.172470 -1.8260e-05
8:118581164 A C 0.049634 1.2355e-05
8:118591754 C T 0.064063 -1.1280e-06
8:118602157 T C 0.059510 -6.3466e-06
8:118610612 T C 0.062968 3.4759e-06
8:118614503 G C 0.110453 -1.3455e-05
8:118614728 T C 0.118001 -1.6705e-05
8:118618789 A G 0.417709 -1.1590e-05
8:118619710 T C 0.069996 -1.4591e-05
8:118625361 C T 0.076938 9.5733e-06
8:118632412 G A 0.454968 -6.6512e-06
8:118639238 A G 0.064240 -1.4964e-05
8:118647213 G A 0.051385 3.6160e-06
8:118652986 A C 0.048536 -2.8910e-05
8:118656776 A G 0.098564 7.3027e-06
8:118664542 C A 0.029463 -2.5832e-05
8:118668976 A C 0.043637 4.3653e-06
8:118671467 G T 1.541796 2.3207e-06
8:118680956 T C 0.384564 -1.5915e-07
8:118683073 T C 0.022459 -8.5579e-06
8:118684086 T C 0.056750 -4.5915e-06
8:118687843 A C 1.529213 4.0782e-06
8:118688105 C T 1.345385 6.5052e-06
8:118697758 T C 0.023904 4.5871e-07
8:118698745 T C 0.053319 -1.5020e-06
8:118699585 C T 0.926965 -5.0378e-06
8:118704122 T C 0.041124 7.3035e-06
8:118711160 T C 0.025757 7.8873e-06
8:118723577 T C 0.531763 -9.3664e-06
8:118725496 C T 0.650719 -1.7853e-07
8:118731678 A G 0.070730 -1.4488e-05
8:118735217 T C 0.055295 -4.6037e-06
8:118735496 C T 0.075646 1.5866e-05
8:118738403 A G 0.035022 -9.2758e-06
8:118738651 T C 0.506210 1.3525e-05
8:118751887 C T 0.204159 -7.0123e-06
8:118752351 A G 0.158309 2.3567e-05
8:118758316 T C 0.026950 -2.2127e-05
8:118769733 G T 0.598580 -7.7859e-06
8:118770422 G A 0.088042 -5.4818e-06
8:118773470 G T 0.079379 -3.6940e-05
8:118777468 A G 0.118936 -3.2715e-06
8:118777966 C A 0.072685 -2.9396e-05
8:118783938 T C 0.039747 2.7617e-06
8:118784566 C T 0.456562 1.8781e-05
8:118794016 C A 0.137166 4.3947e-05
8:118801521 G T 0.986737 -5.1829e-05
8:118803675 C T 0.901810 -1.9816e-05
8:118807350 A G 0.067435 -1.9179e-05
8:118808550 T C 1.238980 -4.2058e-06
8:118810836 G A 0.192743 6.6474e-06
8:118813500 C T 0.099754 -9.4516e-06
8:118820371 G T 0.490577 2.0544e-07
8:118823626 A C 0.807723 2.7152e-05
8:118823689 G C 0.068612 8.4426e-06
8:118827839 A G 1.354969 2.6978e-05
8:118828270 A G 0.077523 5.8592e-06
8:118830820 C T 1.084652 -1.0701e-05
8:118833757 G A 0.596257 -1.8543e-05
8:118843121 C T 0.493661 1.2061e-05
8:118850122 A G 0.103372 1.4348e-05
8:118853679 A G 0.042219 -1.0673e-05
8:118858946 A G 0.046425 -8.4637e-06
8:118863061 C T 0.366436 1.3785e-05
8:118879130 C T 0.342570 1.8308e-05
8:118885537 C T 0.465844 2.5078e-05
8:118893763 C T 0.048427 8.1278e-06
8:118894200 A G 0.021239 -2.0967e-05
8:118897663 T C 0.216321 1.3733e-05
8:118907292 G T 0.044276 1.3998e-06
8:118907794 T C 0.037367 -3.3789e-05
8:118909685 G T 1.085832 3.9174e-06
8:118924792 G A 0.598226 -1.1897e-05
8:118933638 A C 0.088535 -7.0020e-06
8:118934012 G C 0.032710 1.0749e-06
8:118944926 A G 1.358080 1.7996e-05
8:118945995 T C 0.058368 -8.3654e-06
8:118958519 G T 0.072039 2.6820e-05
8:118959082 C G 0.022656 1.0999e-05
8:118964348 G A 0.036868 -1.9448e-05
8:118967683 G A 0.043021 1.4369e-05
8:118974011 G C 0.038904 -2.5029e-05
8:118988162 C T 1.328467 1.6030e-06
8:118994243 T G 0.168363 -9.5833e-07
8:119007276 A C 0.870208 3.2220e-06
8:119012781 C T 0.884151 3.4043e-06
8:119018787 A G 0.098238 -1.0104e-05
8:119021032 C T 0.044035 -9.1560e-06
8:119021425 C T 1.086971 6.0954e-06
8:119021527 A G 0.053775 1.0558e-05
8:119022122 A G 0.116617 1.8079e-06
8:119026757 A G 0.080307 8.9273e-06
8:119028891 A C 0.079654 -1.8214e-06
8:119034184 G A 0.128551 -1.2824e-05
8:119034916 G C 1.319801 2.2921e-06
8:119037683 C T 0.616408 1.7497e-06
8:119039162 A G 0.023245 8.9699e-06
8:119043320 G T 1.952419 8.5799e-06
8:119064699 C A 0.882387 1.6234e-05
8:119065538 T C 0.042583 -6.5792e-06
8:119074577 C T 0.062465 1.2036e-05
8:119074696 A C 0.024910 6.8587e-06
8:119079568 A G 0.387634 -1.4111e-05
8:119081943 A G 0.500029 -1.2423e-05
8:119093994 C T 0.934744 6.2315e-06
8:119101193 C T 1.286938 1.2660e-05
8:119103081 C T 1.832994 -1.8614e-05
8:119106308 T G 0.064355 2.2439e-06
8:119107434 G A 0.486549 -2.6146e-05
8:119113236 G A 1.250142 9.5772e-06
8:119115065 G A 0.028545 1.8545e-05
8:119115995 C T 0.371485 1.1784e-05
8:119119287 T G 0.169621 -2.7206e-05
8:119125501 C T 0.134698 2.3213e-05
8:119127950 A C 1.730170 -1.7033e-05
8:119133417 G A 0.967406 -7.7504e-06
8:119139048 T C 0.070084 -1.7232e-06
8:119139385 G A 0.072331 9.6617e-06
8:119151042 T C 0.068741 -1.4426e-05
8:119156212 A G 0.065277 6.5000e-06
8:119157103 C T 0.113007 1.9644e-05
8:119165984 G A 1.656625 -1.5778e-05
8:119167141 T C 0.040053 -8.1016e-08
8:119167602 T G 0.587262 -7.9994e-06
8:119168768 G A 0.031829 -4.8095e-06
8:119178469 T C 0.027202 -6.4128e-06
8:119179060 G A 1.178392 1.7505e-05
8:119179226 G A 0.036018 -2.2068e-05
8:119179671 A G 0.030007 -8.6610e-06
8:119179985 T C 0.042015 6.2628e-06
8:119185568 A G 0.108108 1.3285e-06
8:119186397 C T 0.403379 -1.7957e-06
8:119200075 T G 0.171752 1.1680e-05
8:119206367 T C 0.042488 6.7314e-06
8:119207071 T G 0.035426 -3.4268e-06
8:119209773 T C 1.276746 -6.4067e-06
8:119211980 G A 0.029119 -8.5413e-06
8:119212592 A G 0.192267 3.8471e-06
8:119214164 T C 1.213131 -9.7175e-06
8:119219405 A G 0.173993 2.5322e-06
8:119229077 C A 1.212472 -7.9179e-06
8:119232545 C A 0.109328 -1.7285e-05
8:119237558 C A 1.858771 2.8061e-07
8:119248227 A C 0.152662 2.4101e-05
8:119253552 G A 0.305481 1.4904e-05
8:119260490 G C 0.158357 2.0765e-05
8:119262693 T C 0.101757 -1.0949e-05
8:119264432 T C 0.159234 5.4014e-06
8:119270549 T C 0.119147 6.7376e-07
8:119271802 G A 0.037833 1.0051e-05
8:119276240 C T 0.525687 -4.7568e-06
8:119279846 T G 0.047264 7.0731e-06
8:119281786 T C 0.224752 6.3003e-06
8:119292174 T C 0.073395 -2.2561e-05
8:119293974 C T 0.193691 -6.6499e-06
8:119300988 T C 1.811759 -8.2457e-07
8:119304654 C T 0.066756 -1.9955e-06
8:119313817 A G 0.035239 1.5964e-05
8:119324220 C T 0.235988 9.1243e-06
8:119328925 A G 0.755995 -3.5967e-06
8:119338990 A C 0.022915 1.5263e-05
8:119340321 C T 0.054197 8.3291e-06
8:119346665 G A 0.527646 -1.3478e-05
8:119349531 T C 0.520033 -1.0116e-05
8:119351200 T C 0.038095 1.0216e-05
8:119353654 C T 1.157334 -6.4778e-06
8:119359765 T G 0.044330 4.2622e-06
8:119370089 T G 0.037344 -5.6490e-06
8:119374066 C T 1.531532 1.2917e-05
8:119380836 C T 0.442922 1.0263e-05
8:119388292 A G 0.134052 -5.5297e-06
8:119391409 T C 0.131053 7.5092e-06
8:119392848 G T 0.337708 1.5435e-05
8:119396007 T C 1.414166 2.2267e-05
8:119421632 A G 0.740274 2.0484e-06
8:119425192 A G 0.233367 2.5978e-05
8:119426958 T C 1.976847 7.6697e-06
8:119427536 C T 0.044408 -9.7684e-06
8:119427922 C T 0.021579 1.1450e-07
8:119427948 G A 0.038398 -6.6909e-07
8:119428944 G A 0.459666 -1.1563e-05
8:119431178 C T 1.700000 8.0314e-06
8:119432108 C T 0.449926 -2.1413e-05
8:119436711 C T 1.263507 9.4856e-06
8:119447015 C T 1.306147 -1.0260e-05
8:119453249 A G 0.069088 -8.1091e-06
8:119455953 C T 0.616150 5.4919e-06
8:119470337 A G 0.246610 9.5723e-06
8:119471136 C T 1.083469 -5.7590e-06
8:119487035 G C 0.040856 5.7192e-06
8:119488355 C G 0.986312 2.7220e-05
8:119488396 G A 0.040451 -1.4793e-05
8:119490304 A G 1.555847 3.3166e-05
8:119490634 A G 0.293558 -1.1874e-05
8:119490942 G A 0.061571 -1.3293e-05
8:119492093 G A 0.333886 -2.3879e-05
8:119495970 C G 0.174863 8.6438e-06
8:119496111 A G 1.891882 1.9398e-05
8:119498952 A G 0.138077 -4.1784e-05
8:119499660 C T 0.029405 -7.1375e-06
8:119500162 T C 0.123519 -7.2343e-06
8:119505000 G A 0.573530 4.9432e-05
8:119506499 T C 0.825586 7.5227e-06
8:119513551 G T 0.041668 8.6212e-06
8:119525612 A G 0.070659 3.8835e-06
8:119527776 A G 0.792053 1.8244e-07
8:119532735 C A 0.381746 -1.4745e-05
8:119532761 C T 0.049433 8.7132e-06
8:119534245 T C 1.275314 -6.9769e-06
8:119537806 C T 0.100077 7.2913e-07
8:119540604 G A 0.181459 -4.9072e-06
8:119541549 T C 0.884967 8.6400e-06
8:119553248 G A 0.060966 7.1834e-07
8:119553733 G A 0.978432 -1.3303e-05
8:119556112 T C 0.062145 -3.3648e-06
8:119556344 C G 0.056954 -3.5035e-05
8:119556485 G A 1.538297 -1.1037e-05
8:119560669 A G 0.076030 2.8014e-06
8:119575940 T C 0.194738 7.2755e-06
8:119576978 C T 1.074922 -1.0919e-06
8:119579349 G A 0.369907 -1.2646e-05
8:119580807 G A 0.466500 -1.6361e-05
8:119585801 A G 0.026729 -7.9194e-06
8:119598072 T C 1.419752 -5.5487e-05
8:119601644 T C 0.048441 3.0388e-05
8:119603603 T C 0.024781 5.2210e-06
8:119607315 A G 0.062278 2.4826e-06
8:119607597 A C 0.082677 9.6596e-06
8:119622572 T G 0.065831 -2.8394e-05
8:119625149 A G 1.811986 -9.8118e-06
8:119626066 G A 0.070223 -2.0000e-05
8:119638380 A G 0.044534 -1.3120e-05
8:119648160 C T 0.071111 1.8465e-05
8:119651801 A G 0.513434 -1.5037e-05
8:119654241 G T 0.135497 -3.3259e-05
8:119662576 T G 1.251930 -1.0598e-06
8:119665997 A G 1.810609 -1.4492e-05
8:119667003 A G 0.044289 1.4356e-05
8:119681282 G A 0.160339 2.1127e-05
8:119682986 G A 0.082544 -3.5687e-06
8:119683126 C T 0.097055 1.1262e-05
8:119685279 A G 0.072042 -7.2802e-06
8:119686133 A G 0.199233 2.6869e-06
8:119688085 G A 0.030694 9.2062e-06
8:119690991 T G 0.305324 -4.2932e-06
8:119691918 C T 0.162478 9.0504e-06
8:119697834 C G 0.143840 -1.6517e-05
8:119707385 G A 0.079226 -6.8838e-06
8:119710607 G A 0.109440 3.3977e-05
8:119710952 C A 0.748019 9.6745e-06
8:119722725 A C 0.397150 -6.0176e-06
8:119726242 T C 0.717437 7.6519e-06
8:119728222 C T 0.885732 -2.2700e-06
8:119737570 G A 0.066293 -1.6840e-05
8:119742870 A G 1.755451 3.8028e-05
8:119746966 C T 0.051725 -9.4714e-06
8:119747110 A C 0.049155 2.2346e-05
8:119750652 A G 0.080800 -2.1776e-06
8:119750828 T A 0.024598 -6.4898e-06
8:119754459 C A 0.149555 8.2581e-06
8:119766194 T C 0.145499 -2.5096e-05
8:119767810 C T 1.591175 3.7803e-05
8:119767920 A G 0.080392 -3.8670e-06
8:119770836 T G 0.060830 -3.2453e-05
8:119772593 T C 0.026247 4.1387e-06
8:119774568 C T 0.079457 -4.2346e-06
8:119775491 C T 0.146818 -2.6077e-05
8:119777640 T C 0.029215 1.7504e-05
8:119780310 C T 0.779154 -8.4705e-06
8:119784745 C T 0.368174 -1.3366e-05
8:119786126 G A 1.875570 1.6633e-05
8:119789779 T C 0.107492 3.4699e-05
8:119806880 C T 0.272458 -1.5412e-06
8:119809322 A G 0.147484 -5.9240e-06
8:119815038 G C 0.100665 -1.4823e-05
8:119815347 T C 1.573404 1.9600e-05
8:119815712 G T 0.026668 6.3371e-06
8:119824386 A G 0.051405 1.2664e-05
8:119828649 A G 0.106741 1.2747e-05
8:119829192 A C 0.062975 4.6510e-06
8:119831413 G C 0.177651 -1.0800e-05
8:119839850 C T 1.539474 -9.8435e-06
8:119845029 T C 0.055002 4.8019e-06
8:119869418 T C 0.164915 1.2450e-06
8:119889282 A G 0.225690 -1.3550e-05
8:119897215 C T 1.858442 -3.6804e-05
8:119908058 C G 1.858051 -3.4692e-05
8:119910094 A G 0.140039 -4.8966e-06
8:119910816 A G 0.038557 -1.1580e-05
8:119917062 G A 0.072807 7.7256e-06
8:119923873 G A 0.938497 1.2209e-05
8:119938635 A G 0.075490 -1.0954e-05
8:119952765 T C 0.139264 -2.1566e-06
8:119954995 T C 0.168077 7.1048e-06
8:119964052 C G 0.899239 -1.8946e-06
8:119964988 C A 0.103293 2.6837e-05
8:119971687 T C 0.021215 5.0272e-06
8:119977337 G A 0.604883 -4.4745e-05
8:119977792 C G 1.085580 -2.3283e-05
8:119982081 G A 0.374171 -2.6778e-05
8:119990052 T C 0.049274 5.5504e-07
8:120007420 A T 1.130441 -2.7981e-05
8:120007948 A G 0.045061 3.5250e-05
8:120012700 G C 1.088181 -6.1240e-05
8:120027489 A G 0.110882 -1.5759e-05
8:120033049 A G 0.087386 -6.0008e-06
8:120044829 A G 1.100298 -3.1746e-05
8:120050081 C T 1.751412 -1.7490e-05
8:120051995 C T 0.053588 -2.7671e-05
8:120052238 C T 1.057032 -5.4681e-05
8:120075737 G A 0.415057 -3.4522e-05
8:120078525 T C 0.046306 3.8924e-06
8:120079244 C T 0.404501 1.4776e-05
8:120084990 C T 0.117960 5.3823e-06
8:120087150 T G 0.047604 1.5044e-05
8:120088017 G C 0.129679 9.5476e-06
8:120089184 T C 0.046346 9.1356e-06
8:120090576 A G 1.959593 -2.4013e-06
8:120100589 G A 0.226058 -5.7197e-05
8:120112982 G A 0.324561 1.1344e-05
8:120113295 T C 0.934700 1.1986e-05
8:120128209 T C 0.030462 -5.1592e-06
8:120134308 G A 0.094348 1.1683e-05
8:120142735 A G 0.064144 -1.8066e-06
8:120162649 A G 0.030714 1.4843e-05
8:120165943 A G 0.054921 -2.4953e-05
8:120170018 T G 0.174894 3.6671e-06
8:120171412 C A 0.300344 -4.6110e-06
8:120183010 G C 0.169889 5.1534e-06
8:120187829 T C 1.299157 1.8214e-06
8:120188522 G T 1.001999 -6.1506e-07
8:120193871 G T 0.023877 6.5533e-06
8:120200060 G T 0.950774 4.8796e-06
8:120200193 A G 0.023493 9.9601e-06
8:120200578 G A 0.043508 1.2626e-05
8:120206820 T C 0.051925 2.2112e-05
8:120213116 T C 0.034845 -1.3827e-05
8:120217261 C T 0.068367 7.6054e-06
8:120218082 G A 0.058610 -6.5755e-06
8:120218302 T C 0.907076 -2.0536e-06
8:120219306 A C 1.947891 -2.4468e-05
8:120221376 G T 0.037860 8.7438e-06
8:120222881 G A 0.182193 3.6403e-06
8:120224806 G A 0.457123 -7.3817e-06
8:120227642 A T 0.078791 2.7907e-05
8:120228450 G A 0.043729 1.2377e-05
8:120233910 T C 0.171844 -9.1921e-06
8:120239647 A G 1.950366 -1.9195e-05
8:120240324 T C 0.111021 1.2211e-05
8:120254505 A G 0.028491 -2.9235e-05
8:120266434 T C 0.786229 -1.0180e-05
8:120275101 G A 0.034280 -1.1365e-05
8:120278546 C T 0.025359 1.8609e-05
8:120282455 C T 0.483108 -1.4862e-05
8:120285834 C T 0.067616 3.2630e-05
8:120286826 A G 0.039163 -8.1187e-06
8:120293233 A C 1.418777 2.7746e-06
8:120295611 A G 0.040961 -3.0696e-06
8:120295702 C T 0.095219 1.2018e-05
8:120296490 T C 0.073450 -1.2496e-05
8:120303034 A G 1.904210 -9.7064e-06
8:120339806 G A 0.071410 -7.7483e-06
8:120346710 C T 0.406745 -7.9659e-07
8:120353267 C G 1.630229 -6.2437e-06
8:120355261 T C 1.761088 -1.3445e-05
8:120356021 G A 0.021925 8.1184e-06
8:120359162 C T 0.041185 -4.4389e-06
8:120363974 G A 0.099248 6.6755e-07
8:120369317 A G 0.061863 4.8352e-06
8:120376789 G A 0.512431 -1.8535e-05
8:120405472 A G 0.023143 1.2308e-05
8:120414548 T C 0.473507 2.0582e-05
8:120431506 A G 0.208511 -3.6190e-05
8:120435812 T C 0.523233 2.3096e-06
8:120438153 T G 0.057392 -1.4001e-05
8:120439776 C T 0.078465 -7.5438e-06
8:120449041 G A 0.055162 -1.9889e-05
8:120452492 A G 0.088528 1.3974e-05
8:120462830 G C 0.040094 1.9545e-05
8:120475238 G C 0.241530 -1.1143e-05
8:120475548 C A 0.204761 -2.8844e-05
8:120485146 C T 0.023908 4.5525e-06
8:120498990 C T 0.898668 2.1803e-06
8:120499131 T C 0.116706 -8.1419e-06
8:120502586 G A 0.068860 -2.6342e-05
8:120506993 G A 0.854171 -1.0648e-05
8:120516889 C A 0.854433 -2.5492e-06
8:120521441 G A 0.022337 -2.2476e-06
8:120522589 A G 0.024261 1.3770e-05
8:120527129 T C 0.865513 -3.2137e-06
8:120529041 T C 0.910302 4.7796e-06
8:120540876 C G 1.662387 7.9745e-06
8:120543626 T C 0.073120 -3.7323e-06
8:120548044 A C 0.884865 3.1372e-06
8:120558078 T C 0.478515 5.9299e-07
8:120560395 G A 0.544261 -4.3732e-05
8:120564492 A G 0.024693 -1.5257e-06
8:120571079 T C 0.060445 -1.0783e-05
8:120580640 T G 1.033903 -3.8017e-05
8:120583148 A G 1.023153 -2.9271e-05
8:120584983 G T 0.262694 1.5599e-05
8:120590177 C T 0.108924 3.1366e-05
8:120594891 C T 0.201025 1.9140e-05
8:120596023 G A 1.888183 -1.6079e-05
8:120597417 G A 0.566302 -2.8190e-05
8:120599380 A G 0.042722 -3.6458e-06
8:120600345 G C 0.045459 -6.2032e-06
8:120613337 A G 0.047805 -3.5767e-06
8:120614854 G A 0.882230 -2.2728e-05
8:120625680 C T 0.157956 1.7291e-05
8:120636850 G A 0.497153 -2.3299e-05
8:120637998 C G 0.153427 -1.6056e-05
8:120639217 G A 0.599331 -6.7523e-06
8:120640815 A G 0.122040 -1.9441e-05
8:120642145 A T 0.227968 -1.0810e-05
8:120644224 A G 0.072270 -1.8922e-05
8:120647929 G C 0.212475 2.0059e-05
8:120648375 A C 0.483757 2.5411e-05
8:120648587 A G 0.053721 -3.4292e-06
8:120683746 C T 0.680100 -4.9278e-05
8:120688444 A G 1.252233 -1.5852e-05
8:120698299 T C 1.000343 -1.1204e-05
8:120699917 C T 0.223355 -1.1018e-05
8:120708098 C G 0.080474 -2.1077e-05
8:120710403 C T 0.320576 3.7192e-05
8:120711284 C T 1.275352 2.0227e-05
8:120713652 A G 0.311325 1.2798e-05
8:120722738 G A 0.035120 -3.2291e-06
8:120726800 C A 0.065144 -1.9330e-05
8:120727599 A G 0.783183 1.2846e-05
8:120742400 C A 1.350022 1.8026e-06
8:120744349 C T 0.142126 5.5420e-06
8:120744399 T C 0.138301 7.1722e-06
8:120748454 G A 0.813952 1.5189e-05
8:120797598 T C 0.026114 1.8240e-05
8:120814172 A G 0.030649 -7.1795e-06
8:120819557 T C 0.255779 -2.7249e-05
8:120821532 T C 0.084013 -4.3471e-05
8:120830188 C T 0.074463 -1.4376e-05
8:120833506 C T 0.180316 1.7337e-05
8:120834389 C T 1.124688 2.3713e-05
8:120841196 A G 0.134426 -2.0880e-05
8:120841531 T C 1.807499 -2.0851e-05
8:120844782 A G 0.311271 8.7474e-06
8:120847188 C T 1.379131 2.4267e-06
8:120850082 A G 0.044470 1.0957e-05
8:120852100 T C 0.647510 9.8743e-06
8:120857083 G A 0.130846 -1.0859e-05
8:120860804 A C 0.107652 2.5313e-05
8:120870594 T G 0.292800 1.4043e-05
8:120877653 G T 0.313185 2.4281e-05
8:120886075 A G 0.050168 1.2737e-05
8:120887041 A G 1.093182 2.0768e-05
8:120887386 C T 1.705317 -2.2243e-05
8:120898451 G A 0.061945 3.3955e-05
8:120911046 G A 0.374307 -4.3225e-05
8:120911715 C T 0.128979 -2.5988e-05
8:120917708 G A 0.024095 8.2359e-06
8:120920092 C T 0.026294 1.4015e-06
8:120925083 A G 1.135772 1.1476e-05
8:120933689 A G 0.493685 1.5234e-05
8:120937700 C T 0.495500 2.4884e-05
8:120958270 C T 0.797690 -9.8459e-06
8:120959617 T C 0.050861 -3.0696e-06
8:120964550 G A 0.080345 -7.6513e-06
8:120968322 A G 0.073780 -4.2079e-05
8:120970397 T C 0.111586 1.2648e-07
8:120977542 G A 0.022248 5.1036e-06
8:120990363 A G 0.069193 2.2393e-05
8:120991150 G A 1.472460 -2.3103e-05
8:120993368 C T 0.132715 -5.8584e-06
8:121005591 G A 1.452350 -2.1078e-05
8:121006607 A G 0.816801 1.2800e-05
8:121010696 G A 0.051178 2.7230e-05
8:121010856 C A 1.881227 -6.4671e-06
8:121018489 C T 0.184413 1.3001e-05
8:121019737 A G 1.445809 -1.5836e-05
8:121020957 G A 0.819174 7.0389e-06
8:121027633 T C 0.054853 3.2813e-05
8:121034771 A C 0.321161 -3.1269e-05
8:121036898 A G 1.625081 -4.9441e-06
8:121046348 C A 0.776237 -1.3925e-05
8:121053426 G A 0.765191 -2.8028e-06
8:121061879 A G 0.653368 1.8461e-05
8:121066470 A G 0.569514 -1.2795e-05
8:121068644 G A 0.164640 1.4703e-06
8:121070421 G A 0.046887 8.2101e-06
8:121072939 T G 0.759687 -4.2935e-06
8:121074184 T C 0.028004 -1.3627e-05
8:121092087 G T 0.105578 -3.2757e-06
8:121099173 T G 0.023313 1.8349e-05
8:121102762 T C 0.906148 3.4196e-06
8:121120890 A G 1.838219 -2.4098e-05
8:121123494 A G 1.542595 -6.9154e-06
8:121128507 T G 0.419820 -1.0691e-05
8:121135054 G A 0.034756 -9.9469e-06
8:121147475 C G 0.027134 1.4507e-05
8:121162349 G T 0.063747 -1.1787e-05
8:121173177 G A 0.036106 4.0171e-06
8:121173286 C A 0.614817 -2.1669e-05
8:121179006 T C 0.251539 -6.9272e-06
8:121179050 A G 0.037327 -8.0004e-06
8:121179606 G A 1.175278 1.7502e-05
8:121179997 A C 1.622994 1.9103e-06
8:121185198 G A 0.783618 2.1404e-05
8:121194696 A G 0.101464 -2.4750e-05
8:121194900 A G 0.398262 -8.3701e-07
8:121197554 G T 0.163868 1.4537e-05
8:121208630 A G 0.093832 -1.5137e-06
8:121213794 A G 0.422285 2.4343e-05
8:121219573 T C 0.079216 -5.9539e-06
8:121228679 C A 0.948428 3.3166e-05
8:121229302 A G 0.053282 -1.4627e-05
8:121236048 T C 1.259655 2.8502e-05
8:121238764 G A 0.067643 1.9322e-05
8:121257231 G T 0.984721 1.1040e-05
8:121257377 G A 0.053649 -1.3789e-05
8:121264935 T C 0.038326 -2.2559e-05
8:121267490 A G 0.020256 8.3842e-06
8:121269138 C T 0.111569 -8.1911e-06
8:121269836 C A 1.257343 -6.3821e-06
8:121280067 A G 1.182740 1.6139e-05
8:121280431 A G 0.036660 -4.8235e-05
8:121292805 C G 0.386845 -1.3484e-05
8:121292837 C T 0.031530 6.8555e-06
8:121293874 C A 0.318053 -1.2642e-05
8:121297989 C A 0.084458 -3.9484e-06
8:121298156 C G 0.325764 -1.3262e-05
8:121305028 G A 0.040543 -2.6754e-05
8:121316804 T C 0.859825 2.2541e-05
8:121325139 G T 0.144598 1.7121e-05
8:121326427 T G 1.650349 9.1597e-06
8:121328506 C T 0.056852 8.6078e-06
8:121330664 C T 0.036970 -1.7005e-05
8:121331062 C T 0.060490 -9.1511e-06
8:121332564 T C 0.060646 7.7197e-06
8:121336698 C T 0.051025 -1.7657e-05
8:121338391 C G 0.066494 -3.0717e-05
8:121342538 A T 0.038503 -3.9893e-06
8:121350362 A G 0.169172 -1.7426e-05
8:121354505 A G 0.875549 2.5026e-06
8:121370559 C T 0.121153 2.4754e-05
8:121374194 G C 0.827316 1.7260e-05
8:121386925 T C 0.403001 -3.7588e-06
8:121387859 C T 1.774612 3.1254e-06
8:121399974 T G 0.049121 3.0011e-05
8:121458457 G T 0.064481 2.2342e-05
8:121468486 G A 0.121210 3.0137e-05
8:121478838 T C 0.035511 1.0024e-05
8:121485875 G A 0.052214 8.5576e-06
8:121487047 G A 0.761479 -1.5495e-05
8:121507960 C T 1.886711 2.0335e-05
8:121510827 G A 0.086862 -1.3248e-05
8:121518928 C A 0.038058 -2.0626e-05
8:121519226 G A 0.318631 -1.1497e-05
8:121522651 A G 1.365916 1.9548e-07
8:121528385 C T 0.200889 7.1908e-06
8:121530092 T C 0.023370 4.0281e-06
8:121548152 C T 0.109406 -1.4942e-05
8:121549830 A G 0.682246 -1.0295e-05
8:121551703 A G 0.031768 1.5931e-05
8:121555662 C A 0.115108 -3.8201e-05
8:121558400 T C 0.415475 -2.8724e-06
8:121561028 A G 0.023146 2.1184e-06
8:121561369 C T 1.655907 -9.8030e-06
8:121566256 G A 0.084673 -1.6366e-05
8:121569636 A G 0.524178 1.1157e-05
8:121571266 G A 0.223542 1.0671e-05
8:121572336 A G 0.078757 1.1027e-05
8:121575255 G A 1.606382 -3.3747e-07
8:121583603 A G 0.371397 -1.3432e-06
8:121583685 A G 0.046663 1.2624e-05
8:121593916 C T 1.260919 -4.3547e-06
8:121599109 T C 0.053605 7.0286e-06
8:121603193 A G 0.050161 1.4538e-07
8:121603542 A C 0.039203 2.7091e-05
8:121604137 A G 0.204142 1.9429e-05
8:121608261 A G 0.078471 3.3020e-06
8:121611900 G C 0.073640 -1.9226e-05
8:121617208 A G 0.033220 3.1124e-05
8:121627839 T G 1.798333 7.9654e-06
8:121633912 C G 0.366661 -1.8314e-06
8:121634357 T C 0.052136 6.9944e-06
8:121635165 G A 0.094593 -8.4493e-06
8:121635396 A C 0.128078 -1.9574e-05
8:121643025 A G 1.411447 -5.9524e-06
8:121653611 G A 0.259933 -1.1256e-05
8:121665034 C T 0.949679 4.4334e-06
8:121665754 T C 0.047496 -1.8408e-05
8:121669019 C A 1.743354 1.7656e-05
8:121673897 T C 0.088542 -1.8896e-05
8:121676913 A G 1.149453 -1.7940e-05
8:121686713 G A 0.733080 1.5203e-05
8:121691768 A G 0.118440 -9.1151e-06
8:121694650 A C 0.488809 2.2095e-05
8:121699907 G A 0.533157 -5.4645e-06
8:121701217 A G 0.101678 -2.5088e-06
8:121707554 C T 0.023476 1.1112e-05
8:121712429 C G 0.069941 -3.9905e-06
8:121721214 T C 0.074511 7.8421e-06
8:121747330 G A 0.136656 -1.6009e-05
8:121750552 T C 0.045677 5.9482e-07
8:121764008 C T 0.028803 -6.1636e-06
8:121770199 G A 0.047438 -1.0414e-06
8:121774423 G A 0.654235 -1.3673e-05
8:121779753 G A 0.032050 5.3687e-06
8:121782402 T C 0.574162 -2.3791e-05
8:121813537 C T 0.062190 1.1116e-06
8:121815023 T C 0.131386 3.6729e-06
8:121818242 T C 0.098972 -2.2444e-05
8:121818295 C T 0.571408 -3.8075e-06
8:121818344 T C 0.040808 -1.4670e-05
8:121826370 A G 0.411266 9.6543e-06
8:121827542 T C 0.098054 2.4655e-06
8:121828919 A C 1.428449 2.4049e-05
8:121830358 T C 0.119368 -2.5230e-07
8:121832916 G A 0.021687 -1.7949e-05
8:121840359 A G 0.385411 5.5641e-06
8:121841802 A G 0.036793 -2.6430e-05
8:121843927 A G 0.057712 -5.5843e-06
8:121852680 A G 0.819541 2.4626e-05
8:121855738 A C 0.052755 1.5549e-05
8:121857366 T C 0.031581 7.7776e-06
8:121862299 A C 1.429245 3.1815e-06
8:121867588 G A 0.072661 1.8735e-05
8:121872464 C A 1.368204 -2.4963e-06
8:121875083 A G 0.862606 -1.1744e-05
8:121875575 A C 1.370094 1.9786e-07
8:121885373 T C 0.117226 -7.9649e-06
8:121893650 A G 0.257836 8.2793e-06
8:121897015 C T 0.276348 1.6532e-05
8:121897597 A G 0.287302 1.6316e-05
8:121906472 A G 0.041903 -4.2301e-06
8:121908159 C A 1.435259 1.6021e-06
8:121917382 A G 0.028103 3.6740e-05
8:121917652 C T 0.564598 9.3784e-07
8:121918155 G A 0.266325 5.5278e-06
8:121921117 C T 0.065838 3.6804e-07
8:121924803 G A 0.100291 7.7357e-06
8:121927422 G A 0.755172 -7.8971e-06
8:121928562 G A 0.208059 1.1336e-05
8:121940053 A G 0.220642 6.2919e-06
8:121946526 A G 0.175431 -8.0999e-06
8:121948544 T C 0.600796 -1.2966e-05
8:121952826 A G 0.025665 -1.5086e-05
8:121953807 T C 1.296329 1.3993e-05
8:121961564 G C 0.405075 -7.5169e-06
8:121968696 C A 1.039907 -1.0872e-05
8:121977871 T C 0.035763 1.0788e-05
8:121979411 T C 1.078658 -2.0867e-05
8:121981094 C T 0.180160 5.6447e-06
8:121983252 T C 0.091115 1.8826e-05
8:121984028 A C 0.136197 -1.7457e-05
8:121986426 G A 1.018750 -3.5880e-05
8:121994209 T C 0.118055 -7.2856e-06
8:122029518 T C 0.071230 2.6619e-05
8:122030967 G A 0.168917 -1.5833e-05
8:122041789 C T 0.617656 -3.6180e-05
8:122043575 T G 0.031924 2.3111e-05
8:122054584 A G 0.050851 -1.1635e-05
8:122057327 C T 0.112748 3.1858e-06
8:122057348 G A 0.072899 -1.4627e-06
8:122059010 T C 0.126929 2.7995e-05
8:122060129 A G 0.095664 5.0585e-06
8:122062748 A G 0.092135 4.3765e-06
8:122074926 G T 0.114353 1.4584e-05
8:122075365 A G 0.036103 -3.0853e-07
8:122079822 T C 0.091346 5.4936e-06
8:122091286 G A 0.375762 3.4878e-06
8:122092625 G A 0.027430 -3.6079e-06
8:122096526 T C 0.029650 -5.5739e-06
8:122106877 C A 0.066637 -2.9785e-07
8:122108831 T G 0.058963 1.8845e-05
8:122109643 T A 0.030221 -1.0481e-05
8:122111031 G A 0.187888 5.9499e-06
8:122112990 G A 0.073130 1.6637e-05
8:122114441 C T 0.381205 1.0186e-05
8:122116263 G A 0.111433 -6.3668e-06
8:122124302 G A 0.629549 1.9803e-05
8:122126598 G A 0.053228 7.8464e-06
8:122127714 G A 0.641217 1.7679e-05
8:122129723 A T 0.036205 1.9262e-05
8:122131026 A G 0.979649 -1.1026e-05
8:122140109 A G 0.057532 5.6704e-06
8:122141692 C T 0.649315 5.8445e-07
8:122142872 C T 0.249588 -1.0133e-05
8:122143620 T C 0.054224 -3.5900e-06
8:122144200 T C 0.044524 -1.6146e-05
8:122148077 T C 0.065331 -1.8800e-05
8:122149175 C T 0.094512 3.2732e-06
8:122164954 G T 0.451989 -6.2268e-06
8:122181861 A C 0.108176 1.2418e-05
8:122184077 T C 0.031707 -6.2059e-06
8:122188461 A G 0.041478 6.4936e-06
8:122191990 T C 0.137016 -2.7602e-05
8:122224734 T C 0.168951 4.4260e-06
8:122226501 T C 0.177212 -2.2124e-05
8:122226775 T C 0.158847 -9.4254e-06
8:122233995 A G 0.022986 -6.3129e-06
8:122243861 T C 1.010315 -1.2452e-06
8:122249597 T C 0.060054 1.1644e-06
8:122267244 C T 0.565227 1.9312e-05
8:122270604 T C 0.022605 -8.4160e-06
8:122274573 A G 0.413123 1.2757e-05
8:122276952 A G 0.025329 -2.3036e-05
8:122277537 C G 0.154682 -4.8884e-06
8:122280224 A G 0.040468 1.1841e-05
8:122280341 G A 1.674032 1.8532e-05
8:122286988 G A 0.070264 6.0738e-06
8:122292001 G A 0.158486 -1.4488e-05
8:122305244 A G 0.671434 -7.9736e-06
8:122308771 G A 0.526276 -2.2447e-05
8:122313219 A G 0.297376 1.2946e-05
8:122313593 A G 0.055026 -3.3334e-06
8:122317591 A C 0.048247 1.8524e-05
8:122318550 A C 0.860322 -1.3236e-05
8:122328920 A G 0.924031 -2.6466e-05
8:122329172 T C 0.178389 1.8885e-05
8:122330471 T C 0.438757 1.3130e-05
8:122330565 C A 0.423587 -3.7108e-05
8:122336132 A G 1.145706 -3.6174e-05
8:122336992 G A 0.045129 -1.3369e-06
8:122337836 G A 0.173272 -8.8117e-07
8:122341946 C T 0.221988 -2.3524e-05
8:122355712 A G 0.627611 -7.0346e-08
8:122359138 G A 0.215984 2.5130e-05
8:122360212 T C 0.077999 2.8788e-06
8:122361275 T C 0.070723 6.0741e-06
8:122364718 C A 0.556228 -3.5864e-07
8:122371602 A G 0.092139 -1.1761e-05
8:122371875 T C 1.102508 1.5052e-05
8:122375631 A G 0.065382 -2.0221e-05
8:122383933 T C 1.868094 4.3767e-05
8:122402952 C A 0.051966 1.9237e-05
8:122408956 A G 0.200559 1.3812e-05
8:122411677 C T 0.020787 1.0769e-05
8:122411837 G A 1.670397 1.8817e-05
8:122441756 G A 0.074555 1.1855e-05
8:122443720 A G 0.065477 -5.4653e-06
8:122444291 T C 1.642294 1.3667e-05
8:122446879 G C 0.124049 -1.3975e-05
8:122450359 T C 0.035324 -3.4998e-05
8:122458999 T C 1.318393 8.4530e-06
8:122467727 G A 0.131753 -1.6985e-05
8:122480297 T C 0.097194 7.8972e-07
8:122481790 C T 0.620672 -7.0671e-08
8:122482809 G A 0.071947 2.1698e-06
8:122490177 T C 0.155739 1.2871e-05
8:122493000 C T 1.887109 8.3535e-06
8:122493951 C T 0.069581 -3.1856e-05
8:122496474 A C 0.150922 1.5158e-05
8:122497861 A C 0.059674 5.0199e-06
8:122498253 G A 0.574342 7.7982e-06
8:122500205 A G 0.068013 1.3403e-05
8:122503206 G A 0.081983 -3.5052e-05
8:122504577 G A 0.116458 2.6888e-05
8:122506731 C T 0.125385 1.2661e-05
8:122510441 G A 0.058059 -1.9313e-05
8:122510880 T C 0.045381 -2.1993e-05
8:122512798 T C 0.020603 1.6326e-05
8:122517060 G C 0.319971 1.6278e-06
8:122519217 T G 0.020654 4.7128e-07
8:122524792 G A 0.097748 1.9615e-05
8:122535398 G A 0.256996 3.0323e-05
8:122536376 A G 0.114295 1.8442e-05
8:122541366 C G 0.031183 5.8958e-07
8:122541789 G A 0.167995 9.7815e-07
8:122547270 G A 0.255140 8.3249e-05
8:122556951 T C 0.165704 -3.9095e-06
8:122557861 A C 0.080810 3.4188e-05
8:122569448 T C 0.079002 -5.5054e-06
8:122569647 C A 0.055414 1.0141e-05
8:122572746 T G 0.020872 4.3465e-06
8:122583582 T C 0.065688 -1.7608e-05
8:122589945 A G 0.110600 -2.2364e-06
8:122593632 G A 0.151452 1.1739e-05
8:122598274 C A 0.257210 3.4836e-05
8:122599626 C T 0.031727 -8.2344e-06
8:122601991 T C 0.193079 -3.4406e-05
8:122603391 A G 0.048607 6.4891e-06
8:122606560 A G 0.836129 9.6859e-05
8:122613288 T C 0.153465 2.1149e-05
8:122613429 T C 0.224803 3.7909e-05
8:122619017 A G 0.128666 1.4242e-05
8:122622458 A G 0.022704 2.5422e-06
8:122622500 C T 0.786002 1.1177e-04
8:122626979 C T 0.047887 -1.2114e-05
8:122631762 G A 0.320879 -8.6930e-07
8:122636153 A G 1.926560 1.8118e-05
8:122642363 T C 0.138818 4.5688e-05
8:122644687 T C 0.446845 -1.6805e-05
8:122662669 G A 0.986098 6.8884e-06
8:122673793 G T 0.232204 -1.8105e-05
8:122683440 G A 0.813489 1.4413e-06
8:122685694 A G 0.321212 -6.5746e-06
8:122686876 T G 0.049610 -1.5207e-05
8:122691698 A G 0.299939 1.5429e-06
8:122699923 T C 0.340808 -1.0666e-05
8:122716522 C T 0.049107 -3.8976e-06
8:122717186 C T 0.105955 -9.6456e-06
8:122734202 A G 0.979179 -2.6471e-05
8:122734376 T C 0.040414 1.3861e-05
8:122740034 A G 0.053850 4.5211e-06
8:122752365 A G 0.027981 1.1200e-05
8:122756566 C T 1.083653 -2.4497e-05
8:122760868 C T 0.093023 9.2493e-06
8:122791504 G A 0.172643 -2.0676e-05
8:122797177 C T 0.048614 3.7729e-06
8:122802490 G A 0.910707 -3.9775e-05
8:122812722 C A 1.591709 -2.4751e-05
8:122814466 C A 0.284890 1.5890e-05
8:122826984 C T 0.346360 -3.8879e-05
8:122831914 G C 0.041655 -2.4465e-05
8:122832148 A T 1.194364 1.9271e-05
8:122832594 G A 1.952188 -7.5726e-06
8:122834091 G A 1.864568 -6.9651e-06
8:122843189 A G 0.057692 -7.4927e-06
8:122860731 C A 0.233812 1.7498e-05
8:122865640 A G 0.501804 -6.3243e-05
8:122880145 T C 0.023064 -1.9860e-05
8:122881737 G C 0.110980 -7.6021e-06
8:122886916 T C 0.486685 -5.2216e-05
8:122888904 C G 1.844516 3.1143e-07
8:122898882 A G 1.334743 5.0179e-05
8:122908503 T C 1.153628 1.8440e-05
8:122909687 G A 0.308218 -3.4691e-05
8:122909973 T C 0.024050 9.1376e-06
8:122929693 C T 0.106486 3.6602e-05
8:122938388 A G 0.473238 -8.1095e-05
8:122940788 T C 0.055696 2.5596e-05
8:122950675 T C 1.037167 -8.3421e-06
8:122951197 A C 0.144601 2.0978e-06
8:122953638 T C 0.858833 1.0550e-05
8:122963004 C A 0.048114 -1.4505e-05
8:122963521 G A 0.321249 5.3879e-05
8:122968763 C T 0.057114 -1.6809e-05
8:122970273 A G 0.895051 5.0437e-05
8:122973322 G A 0.041155 -2.4827e-05
8:122976545 C T 1.957686 2.5100e-05
8:122987277 T G 0.067928 -4.6157e-06
8:122988966 C A 0.470685 1.1540e-06
8:123001113 T C 0.366664 -1.0588e-05
8:123006164 A G 0.054802 1.2448e-05
8:123008772 C T 0.297369 5.8110e-05
8:123025496 G T 0.042375 -3.6213e-05
8:123027734 T C 0.032186 9.3592e-06
8:123029967 T C 0.270038 -1.4911e-05
8:123041540 G A 0.067017 1.9279e-05
8:123042170 A G 0.675949 -5.1790e-05
8:123043110 T C 0.595533 6.3683e-07
8:123043752 A G 0.041920 1.4149e-05
8:123046241 C T 0.684207 -3.6019e-07
8:123046516 A G 0.968626 -2.3759e-05
8:123047721 G C 0.043861 -2.3891e-05
8:123057686 A C 0.131998 -1.5845e-06
8:123060427 A G 0.089449 -8.9366e-06
8:123076219 A G 0.032441 -1.1029e-05
8:123101743 G A 0.783013 -2.8999e-05
8:123113299 T C 0.037000 -2.0867e-05
8:123138597 G A 0.181724 9.6030e-06
8:123139166 A G 0.292915 -8.1455e-06
8:123139516 C T 0.037891 1.6007e-05
8:123148333 A G 0.090309 -7.1447e-06
8:123149668 T C 0.054809 1.7963e-05
8:123156435 A G 0.082758 1.1569e-05
8:123159325 C T 1.950312 -2.4623e-05
8:123161967 G A 0.057668 7.3031e-06
8:123166692 A G 0.095096 5.8641e-06
8:123168870 A G 0.094869 1.6605e-06
8:123171596 A G 0.094542 -5.4992e-06
8:123175751 T G 0.032703 1.5463e-05
8:123179252 G A 0.625979 -1.4581e-05
8:123194305 A G 0.040828 6.4696e-06
8:123217536 T G 0.061863 1.1414e-05
8:123225860 T C 0.381168 -2.4276e-05
8:123249217 G C 0.065705 7.9791e-06
8:123265320 T C 0.077285 1.8976e-07
8:123275647 T C 1.220482 -1.2325e-05
8:123276696 A G 0.094824 -1.4827e-05
8:123279212 C T 0.081225 -4.0960e-06
8:123293808 C T 0.048804 -1.4305e-05
8:123325745 T C 1.538953 -5.5853e-06
8:123331101 A G 0.065028 -1.9404e-05
8:123336500 A G 1.805846 2.3263e-05
8:123349541 G T 1.240636 1.0193e-05
8:123374415 A C 0.128506 -9.7791e-06
8:123376437 G C 0.280309 -3.9791e-05
8:123379239 C A 0.034015 -1.8804e-05
8:123406505 G T 0.099193 -7.7413e-06
8:123407656 T C 0.171776 -1.6002e-05
8:123408091 A G 0.927999 -1.9965e-05
8:123435559 T C 0.123689 1.1250e-05
8:123443180 T C 1.321412 -2.2117e-06
8:123446870 T C 0.078111 -1.8547e-05
8:123448255 A G 1.219928 7.2484e-07
8:123448480 C T 1.030320 -4.9411e-06
8:123448659 T C 0.133769 1.2078e-05
8:123448989 T C 0.201807 1.7492e-05
8:123449448 C T 0.368721 6.2797e-06
8:123453112 G A 0.665291 -5.7883e-06
8:123454275 G A 0.082830 -1.1575e-05
8:123456229 G A 1.924422 4.5311e-06
8:123464565 T C 0.037337 8.7649e-06
8:123466981 A G 1.303308 -2.4344e-05
8:123471574 C T 0.023727 -8.4754e-06
8:123476594 T C 0.897506 -1.4059e-05
8:123477116 G A 1.513105 2.1846e-06
8:123491435 G C 0.239742 -1.6166e-05
8:123494335 A T 0.051857 3.9133e-06
8:123495037 T G 0.947361 2.2527e-05
8:123495220 A C 0.207546 -4.5077e-06
8:123498289 A G 0.337881 6.4013e-06
8:123513847 C T 0.104497 -1.8213e-07
8:123515720 T C 0.025845 3.6680e-06
8:123516657 T G 0.046020 6.1329e-07
8:123518220 T C 0.333400 6.9742e-06
8:123520762 C A 0.435099 1.7736e-05
8:123522101 A C 0.132736 -1.2338e-05
8:123522484 T C 0.052350 3.2075e-05
8:123525406 T C 0.428102 -3.9379e-06
8:123525637 T C 1.920424 2.9337e-05
8:123527159 T C 0.743657 -5.9544e-06
8:123528053 T C 0.072090 3.5189e-05
8:123530369 A C 0.065416 2.7985e-05
8:123532207 C A 0.219074 -1.5615e-05
8:123532291 C T 0.425195 3.0693e-05
8:123532295 G A 0.252121 -3.6318e-06
8:123533701 T C 0.786114 -2.9374e-05
8:123536456 A G 1.603822 -1.4816e-07
8:123537857 C T 0.462821 1.7046e-05
8:123537877 A C 0.055839 4.6735e-06
8:123540772 A G 1.858506 -1.0249e-05
8:123548436 T G 0.698613 -3.7085e-05
8:123551840 T C 1.030758 3.0265e-05
8:123552286 T C 0.030058 -1.9743e-06
8:123552796 T C 0.621654 -1.8570e-05
8:123554099 A G 0.416958 8.0618e-05
8:123556781 G T 0.602313 -2.0145e-05
8:123557562 T C 0.065933 3.4534e-05
8:123562235 C T 0.021228 -1.6001e-05
8:123564173 A C 0.052779 1.2005e-05
8:123568067 T C 0.405225 6.2778e-05
8:123570236 T C 0.601860 -1.4036e-05
8:123578532 C T 1.792414 4.9517e-05
8:123585558 C T 0.037643 -1.0944e-05
8:123585695 T C 1.886983 2.2055e-05
8:123585765 T C 0.026859 -1.7616e-06
8:123588331 C G 0.105041 -1.7612e-06
8:123592541 T A 0.045806 6.8083e-07
8:123603473 C T 0.774248 1.0525e-06
8:123605377 G A 0.054003 1.9306e-05
8:123605760 A G 0.059534 2.4367e-05
8:123610540 A G 0.068302 -4.8854e-06
8:123615998 C G 0.199661 1.4312e-05
8:123617579 T C 0.037779 -9.8845e-06
8:123619351 C G 0.033553 1.6781e-05
8:123625030 T G 0.163984 3.1772e-05
8:123628403 A G 0.084720 4.1026e-06
8:123631328 G A 0.115257 1.6297e-05
8:123633499 A G 0.667929 1.8655e-05
8:123634215 A G 0.096443 -5.4191e-06
8:123635578 G T 0.682239 1.6140e-05
8:123640129 G A 0.184417 -1.3527e-06
8:123640989 G A 0.055696 -6.0012e-06
8:123642656 C T 0.060867 1.2210e-06
8:123644699 A G 0.049420 2.7396e-05
8:123647245 T C 1.186174 -6.5343e-06
8:123649642 C A 0.764844 -8.1027e-07
8:123651639 A G 0.208413 2.5061e-06
8:123654329 C G 0.040764 -1.8420e-05
8:123656034 C A 1.966131 1.3417e-05
8:123670996 A G 0.425824 -6.0787e-06
8:123671523 A G 0.047598 -3.0348e-05
8:123673128 T C 0.096201 -2.7781e-05
8:123676863 G A 0.119252 5.0622e-06
8:123684295 A G 0.145298 1.9424e-05
8:123694545 C T 1.052408 2.8402e-05
8:123699206 A C 0.906508 2.9510e-05
8:123703308 C G 0.179045 7.5751e-06
8:123706155 A G 1.043293 2.6828e-05
8:123706447 A G 0.091346 2.9274e-05
8:123708823 C T 0.039805 2.5049e-05
8:123715524 C T 0.020079 1.1462e-06
8:123737642 A G 0.083027 2.4832e-05
8:123742422 A G 0.831733 -7.7177e-05
8:123746408 A G 0.087617 -6.8205e-05
8:123747239 G A 0.079797 -2.2894e-05
8:123753964 T C 0.029242 1.6314e-05
8:123759802 C T 0.382038 -2.8527e-05
8:123760560 T C 0.028745 8.9808e-06
8:123763432 A C 0.351283 1.4465e-05
8:123767581 A C 0.025587 -1.1243e-05
8:123771006 T C 0.147732 4.8040e-05
8:123771627 C A 0.394080 -3.0232e-05
8:123773791 G A 0.546593 -1.1998e-05
8:123781617 A G 0.319580 1.0945e-05
8:123781712 G A 0.106904 3.4738e-05
8:123781728 T C 0.026447 -2.0898e-05
8:123787061 T C 1.148185 4.3867e-05
8:123787515 A G 0.095953 2.6208e-05
8:123791298 T C 0.022653 1.4484e-06
8:123795683 A G 0.096433 3.2499e-06
8:123797446 G A 0.618217 -2.4112e-05
8:123798484 G T 1.800607 1.3740e-05
8:123801083 C T 1.248796 1.6114e-05
8:123807378 C T 0.754295 1.2206e-05
8:123812412 A G 0.049223 4.0183e-06
8:123813431 A G 0.065576 -1.1310e-05
8:123816828 T C 0.038353 4.8454e-05
8:123819414 A G 0.170810 -5.0361e-06
8:123820420 A G 1.266390 -7.0171e-06
8:123821998 C A 1.141297 2.2658e-06
8:123822359 A G 0.082303 -1.4247e-05
8:123822629 C T 0.484114 -1.9424e-06
8:123823019 T C 0.075126 -1.5158e-05
8:123830208 G A 1.685700 1.7069e-06
8:123834904 A G 0.047574 -4.7011e-06
8:123835375 A G 0.090779 -1.5514e-05
8:123836643 C T 0.146811 -2.8479e-05
8:123837209 G A 0.225255 -2.3842e-05
8:123840587 A G 0.094025 4.9129e-05
8:123840945 A G 0.748845 2.4445e-05
8:123855065 T C 0.084037 8.2833e-05
8:123856788 A G 1.288424 4.6561e-06
8:123860203 T C 0.117294 -2.7828e-05
8:123861295 T C 0.103899 -6.5886e-06
8:123863575 T C 0.066861 -6.5421e-06
8:123865573 G A 0.356291 -5.8890e-06
8:123871466 A G 0.489670 2.5279e-05
8:123874360 T G 0.670129 -2.8859e-05
8:123877155 A G 0.308697 1.9774e-05
8:123878444 A G 0.035627 9.6193e-06
8:123878819 C T 0.088525 4.2981e-05
8:123884361 G A 0.587109 -2.4608e-05
8:123884782 G A 1.509926 -1.2064e-05
8:123885700 A G 0.802056 -1.1716e-05
8:123889903 G A 0.477991 3.7556e-06
8:123890996 A C 0.102311 -1.3408e-05
8:123892069 G A 0.570269 1.3238e-06
8:123894455 A C 0.054074 1.3995e-05
8:123896425 G A 0.046343 7.8913e-06
8:123914319 A G 0.147556 6.7829e-06
8:123916765 A C 0.027671 -5.9444e-06
8:123924428 A G 0.252087 -7.8003e-06
8:123925998 C T 0.911690 -8.0957e-06
8:123940692 A G 0.463919 -3.0078e-05
8:123942725 A G 0.083241 -1.0787e-05
8:123946096 C T 1.209120 1.1397e-06
8:123952169 A G 1.435082 -3.8146e-05
8:123955549 T C 0.075734 -1.4957e-05
8:123958536 T C 0.065776 1.0981e-05
8:123959613 T C 0.717801 -8.4581e-05
8:123965193 T C 0.043691 2.4450e-05
8:123966085 A G 0.051181 5.9780e-06
8:123966159 C G 0.705936 1.1915e-05
8:123967855 C T 0.053285 -7.7520e-07
8:123968422 G A 0.446658 -3.3047e-05
8:123968788 T G 0.137880 -1.1700e-05
8:123969462 G A 0.038812 -1.3724e-05
8:123971090 G A 0.055883 1.9834e-05
8:123973068 A G 0.244505 2.3073e-05
8:123973663 A G 0.057107 -7.2010e-07
8:123982099 A G 1.224334 -6.0225e-05
8:123983288 C T 0.245953 2.7212e-05
8:123985708 G A 0.882910 -1.8471e-04
8:123987465 A G 0.195949 2.8717e-05
8:123988424 T G 0.476332 -2.8204e-05
8:123991116 T C 0.226659 -2.6751e-05
8:123991401 T C 0.032995 2.6018e-05
8:123992868 C T 0.090252 -6.8367e-07
8:123994615 T C 0.031122 -1.7755e-05
8:123995041 C T 0.115662 -4.9457e-05
8:123995186 T G 0.461036 -7.9430e-07
8:123997080 G C 0.750232 8.4684e-06
8:124000806 C G 0.214617 -1.7982e-05
8:124003749 G A 0.380627 -6.4933e-06
8:124014948 C A 0.169315 1.4018e-05
8:124015289 T C 0.371601 -4.9653e-06
8:124015761 T C 0.025169 -8.5243e-06
8:124019095 T C 1.245250 -8.7452e-06
8:124020903 T C 0.168536 1.3101e-05
8:124027562 T C 0.221077 9.9852e-06
8:124027628 C T 1.299184 -1.2420e-05
8:124028479 A G 0.814788 -9.7304e-06
8:124030795 T C 0.040546 -6.6354e-06
8:124031541 C T 0.162906 1.2629e-05
8:124042534 A G 0.108941 -4.4386e-05
8:124042733 C T 1.812731 1.0093e-05
8:124049148 C T 0.020797 2.0437e-05
8:124054842 C T 1.748440 6.0960e-06
8:124055710 T C 0.219724 3.4117e-06
8:124056407 A G 0.054044 6.9057e-06
8:124068128 A G 1.391989 2.8641e-05
8:124069554 G T 0.290216 5.4597e-05
8:124070432 G A 0.507777 1.7819e-05
8:124077923 G A 0.132746 1.7669e-05
8:124080340 A G 1.152774 7.4480e-06
8:124085716 G C 0.356706 -3.8901e-06
8:124091971 C G 1.351912 -1.3948e-05
8:124092625 A G 0.636671 1.6041e-05
8:124094309 C G 0.412694 8.5519e-06
8:124098566 G A 0.097986 1.1950e-06
8:124108618 T C 0.117984 2.1226e-05
8:124115429 G A 0.137128 -2.3877e-05
8:124116300 G A 0.249833 -6.7794e-06
8:124120289 C T 1.104936 -8.9483e-06
8:124122725 C T 0.335134 9.4898e-06
8:124126490 C T 0.590716 5.9407e-06
8:124128457 A G 0.033658 -2.0556e-05
8:124129195 C T 1.090881 -1.6157e-05
8:124130559 T C 0.362890 -1.8340e-06
8:124142396 T G 0.091244 -5.1557e-06
8:124145893 T C 0.052306 3.4788e-05
8:124154697 T G 0.365950 4.0236e-07
8:124155886 G A 0.182706 -6.7152e-06
8:124157623 A G 0.502858 -2.4917e-05
8:124172895 G T 0.200726 -2.0660e-05
8:124174485 A C 0.053806 2.7249e-05
8:124176343 A G 0.040917 7.3157e-06
8:124177416 T C 0.074524 2.9147e-05
8:124179171 A G 0.340169 -4.9340e-06
8:124183422 G A 1.908987 1.5391e-05
8:124184559 A G 0.186535 -1.0989e-05
8:124190874 T C 0.037952 -4.8880e-05
8:124194181 C T 0.525018 -1.4199e-05
8:124199408 C T 0.023969 -2.3908e-05
8:124201255 C T 0.039071 1.1554e-05
8:124203536 T C 0.145414 -1.2224e-05
8:124206324 A G 0.389249 -1.8519e-05
8:124212367 A G 0.407550 -2.5083e-05
8:124218689 A G 0.052449 -1.3460e-05
8:124221723 C T 0.039401 1.6640e-05
8:124228255 A G 0.066868 -6.7473e-06
8:124238771 G A 0.024377 -1.3923e-05
8:124250500 A G 0.030330 5.2148e-06
8:124253851 A C 0.275865 2.4118e-05
8:124259431 C A 0.084843 6.2655e-06
8:124284161 A G 0.025138 1.5873e-05
8:124287284 A C 0.034195 -1.6075e-05
8:124322739 A G 0.118627 -8.0104e-06
8:124332900 A G 1.321708 -2.9368e-05
8:124350197 G A 0.043892 -1.2077e-05
8:124352671 G A 0.064124 9.0315e-07
8:124354968 C G 0.130506 -2.3533e-06
8:124357253 A G 0.035943 -3.4167e-06
8:124359794 T C 0.083965 5.2035e-06
8:124362692 C T 0.034277 3.6830e-05
8:124363611 T C 0.041457 2.6572e-05
8:124372113 G A 0.126552 -4.9210e-06
8:124381525 T C 1.944658 5.6810e-06
8:124389608 A G 0.085370 -1.2637e-05
8:124393224 C A 0.052915 -9.3565e-06
8:124397629 T C 0.363805 3.5173e-05
8:124407145 A G 0.077938 -9.9942e-06
8:124407846 T C 0.552743 3.1079e-05
8:124429395 G A 0.647309 1.4544e-05
8:124431000 C T 1.322946 1.7826e-05
8:124440260 A G 0.041614 -9.4065e-06
8:124448689 C T 1.846049 4.2387e-05
8:124461333 A G 0.686853 1.3019e-06
8:124468491 A G 0.096851 -2.4068e-06
8:124468873 A G 0.069367 1.1410e-05
8:124476686 A G 0.056114 -8.1852e-06
8:124481114 C T 0.051467 -2.7514e-05
8:124490075 A G 0.063951 -1.8449e-05
8:124491143 G A 0.121533 -6.0939e-06
8:124495604 A G 1.850755 2.9945e-05
8:124497289 G A 0.066807 -9.3540e-06
8:124498734 G T 1.473561 9.0980e-05
8:124498903 G A 0.703767 1.3360e-04
8:124513882 C A 0.146352 -1.3965e-05
8:124514400 T C 1.573033 3.6020e-05
8:124516531 C T 0.364638 -1.6488e-05
8:124517407 A G 0.045391 -1.7246e-05
8:124518530 G A 0.495936 -1.9148e-05
8:124526607 A G 0.537804 -3.4038e-06
8:124528676 A G 0.098653 4.6193e-06
8:124529004 G A 0.216970 -1.2457e-06
8:124532668 A G 0.105242 -1.6326e-06
8:124535085 T C 0.103599 -1.8638e-06
8:124538182 A G 0.028168 -4.8133e-06
8:124541764 C T 0.921019 -1.0602e-04
8:124543608 T C 0.051150 -3.3979e-05
8:124549920 T G 0.123029 -2.2209e-06
8:124551822 A G 0.775863 -2.0235e-05
8:124551975 G A 0.133742 -2.5734e-05
8:124555281 G A 0.151632 -2.0751e-05
8:124555484 C A 0.239422 8.6577e-07
8:124560004 A G 0.077927 8.5348e-07
8:124574961 T C 0.180534 -2.5670e-05
8:124577712 G A 0.565887 1.5988e-05
8:124578339 G A 0.051840 2.9116e-05
8:124579494 A G 0.192505 -1.3229e-05
8:124580660 T C 1.901925 -2.6517e-06
8:124581213 C T 0.348138 2.1616e-05
8:124586839 C T 0.179150 -9.0419e-07
8:124587044 T C 0.166754 6.0327e-06
8:124587776 G A 0.176655 -6.8125e-06
8:124593792 A G 0.030469 -1.0713e-05
8:124600292 A G 0.081280 1.2453e-06
8:124601844 A G 0.867951 -1.6531e-05
8:124604789 A G 0.132583 -2.0213e-05
8:124616796 A G 1.630147 -1.9039e-05
8:124616867 G T 0.192389 1.2902e-05
8:124620875 T C 0.156269 -2.8551e-06
8:124620931 G T 0.049348 1.3297e-05
8:124623095 A G 1.546215 -1.9803e-05
8:124631362 G A 0.203490 -5.0316e-05
8:124634012 C T 0.068391 -1.6465e-05
8:124634511 A G 0.159390 -3.0464e-06
8:124636860 T C 1.086916 1.7601e-05
8:124644200 G A 0.048284 -6.6850e-06
8:124653574 T A 1.499971 5.5622e-06
8:124658203 C T 0.071090 2.3531e-05
8:124658553 C T 0.263605 5.1746e-06
8:124661919 A G 0.119847 2.0290e-05
8:124664130 T C 1.576467 4.2840e-06
8:124664874 C T 1.709203 -5.9652e-06
8:124665124 T C 0.132787 -1.3738e-05
8:124666349 A G 1.828788 1.1713e-05
8:124666451 A G 0.045452 -1.2606e-05
8:124667195 A G 0.027103 -2.2546e-06
8:124667790 G A 0.267756 5.8459e-06
8:124673630 C T 0.406384 -5.6216e-06
8:124674893 C T 0.071468 1.3089e-05
8:124679955 G A 0.083945 3.2115e-05
8:124684870 A G 0.099931 1.9425e-06
8:124686466 A G 0.206322 6.9706e-06
8:124689840 C G 0.398582 1.5517e-05
8:124689963 A G 1.418246 2.6874e-05
8:124696177 C T 0.572727 1.4751e-05
8:124696867 T C 1.158503 7.9895e-06
8:124699175 G A 0.748845 -1.0656e-05
8:124699279 A C 0.643977 -9.1751e-06
8:124710664 T C 0.162542 1.9841e-05
8:124710729 T C 0.659253 -1.1044e-05
8:124712743 C G 1.781616 8.0606e-06
8:124714722 C T 0.603815 -2.1766e-05
8:124717275 A G 0.320375 1.7174e-05
8:124721949 T C 0.724268 4.8555e-06
8:124722391 T C 0.061231 1.0058e-05
8:124737769 T C 0.829645 7.2161e-06
8:124740136 C T 0.562297 -3.9353e-05
8:124742807 A G 0.145778 -9.9383e-06
8:124749704 G T 1.007354 -9.9985e-06
8:124758189 G A 1.905706 -1.3985e-05
8:124760369 G T 1.872122 -6.8585e-06
8:124762069 T C 0.040604 -5.2301e-05
8:124762826 A C 0.309336 1.1272e-05
8:124765702 G A 1.434113 4.1864e-05
8:124777140 G A 0.068058 -4.9831e-06
8:124777907 T C 0.041400 -1.9063e-05
8:124781462 G T 0.107023 -3.1200e-06
8:124782173 C A 0.127575 1.9670e-06
8:124807111 G A 0.039557 6.0700e-06
8:124809484 T C 0.026165 -4.6581e-06
8:124812731 A G 0.069231 -4.2042e-06
8:124814272 T G 0.364128 3.2832e-05
8:124814481 T C 0.323401 -3.7560e-05
8:124829395 C T 0.324125 -6.5349e-07
8:124831834 C T 0.165378 -1.8025e-05
8:124837723 C A 0.095940 1.2857e-06
8:124838414 T C 0.027086 -3.6043e-05
8:124844675 A G 0.059232 -6.4675e-06
8:124845627 T G 0.079984 -3.1016e-05
8:124849416 G A 1.852536 -3.3585e-06
8:124850413 T G 0.098680 8.9709e-06
8:124853140 T G 0.037225 1.6520e-05
8:124855104 G A 1.683888 2.2786e-06
8:124855313 G A 1.701451 -5.3062e-06
8:124857734 T C 0.066504 -7.1448e-06
8:124862057 T C 0.109937 -1.0509e-05
8:124862503 T C 0.990780 -1.5983e-05
8:124863313 C T 0.072127 9.0209e-06
8:124863458 G A 0.056913 -6.5774e-07
8:124864523 G T 1.479565 -4.7782e-05
8:124865217 A C 0.040594 1.4331e-05
8:124867451 G A 0.038071 1.2684e-05
8:124882769 C A 0.803698 2.2803e-05
8:124884280 T C 0.021045 8.0176e-06
8:124884876 C T 0.024652 -4.9083e-06
8:124886355 T C 0.304022 -6.9760e-06
8:124888411 T C 0.035144 1.9809e-06
8:124897201 G T 0.820041 1.7558e-05
8:124898989 A C 0.091625 3.8490e-07
8:124899116 C T 0.283651 -1.0211e-05
8:124909160 T C 0.046040 -5.5212e-06
8:124918216 T A 0.060269 -1.3148e-05
8:124923909 C T 0.439978 -1.7000e-06
8:124926726 C T 0.530417 6.8337e-06
8:124929342 T C 0.122380 6.5337e-06
8:124938328 T A 0.063203 1.5643e-05
8:124943022 A G 0.857391 2.5281e-05
8:124946754 G A 0.043416 1.0406e-05
8:124951527 G A 0.475003 1.8209e-05
8:124963071 A G 0.104919 1.3753e-06
8:124964254 A G 0.488412 7.5116e-06
8:124969725 G T 0.228794 -1.1747e-05
8:124970848 T C 0.790316 -1.1040e-05
8:124987478 C T 0.962310 -1.0791e-05
8:124989360 G A 0.352565 1.3782e-05
8:125020626 T C 0.020600 -7.7471e-06
8:125022733 G T 0.147161 -2.0109e-05
8:125024704 T C 0.993819 -6.6763e-06
8:125031111 A C 0.032404 -3.4914e-05
8:125031391 T C 0.033954 3.2532e-06
8:125032182 C T 0.033073 -3.3691e-05
8:125038658 C T 0.040468 -3.3009e-05
8:125038729 T C 1.158561 -6.9641e-06
8:125044339 C T 0.687114 9.8321e-07
8:125052329 A G 0.082571 -1.8411e-05
8:125054074 T C 0.050011 1.1787e-05
8:125056958 T C 0.125453 2.4029e-05
8:125057728 G A 1.019729 3.5196e-06
8:125061233 T C 0.035603 1.7076e-06
8:125061895 A G 0.973230 -4.4061e-06
8:125066303 T C 0.033855 7.0950e-06
8:125068891 C T 0.022833 -4.0519e-06
8:125074916 T C 0.772555 -1.1848e-05
8:125084168 A G 0.473616 3.8623e-05
8:125086031 C T 1.706221 8.7772e-06
8:125095089 T C 1.767204 1.4510e-05
8:125102919 C T 0.031520 -5.2500e-06
8:125108977 C T 0.933363 1.9042e-05
8:125115420 A G 0.155406 -2.8039e-05
8:125122130 G T 0.345510 1.9131e-05
8:125127230 A G 0.059147 -9.3475e-06
8:125129490 C G 0.049998 3.6881e-06
8:125131372 T C 0.052371 -1.1361e-05
8:125151231 T C 0.054870 -3.3097e-06
8:125154360 T C 1.483305 1.9517e-05
8:125154514 C T 0.150544 3.0311e-05
8:125160636 C T 0.067184 -1.7768e-05
8:125174081 T C 0.105272 -1.8764e-05
8:125190015 T C 1.577409 2.3400e-05
8:125197122 T G 0.232929 7.7198e-07
8:125203806 T C 0.108366 -5.2662e-06
8:125209874 A G 0.023945 1.1262e-05
8:125211598 G A 0.173024 -1.5949e-05
8:125217827 G T 0.056944 6.4996e-07
8:125224714 C T 0.289988 -3.7299e-05
8:125232152 T C 0.586901 -9.4577e-06
8:125235037 A G 0.613529 -3.7815e-05
8:125238245 T C 0.058888 -1.1121e-05
8:125239873 G A 0.149487 -1.1068e-05
8:125245607 T C 0.040563 3.6804e-05
8:125245926 G T 0.312957 -1.3102e-05
8:125247268 T C 0.215821 -7.7013e-06
8:125249908 A G 0.055988 -1.3531e-05
8:125250560 A G 0.063114 -9.0186e-06
8:125251068 A G 0.821686 -1.6176e-05
8:125261138 G A 0.216677 9.7213e-06
8:125265644 T G 0.544968 -1.0170e-05
8:125266006 G A 0.631480 5.5097e-06
8:125269095 T C 0.883774 -1.1311e-06
8:125275230 A G 0.221859 1.4455e-05
8:125281318 G T 0.581869 -4.6193e-06
8:125284668 C T 0.298702 1.0459e-05
8:125287880 T C 0.088174 -4.7660e-06
8:125291320 A G 1.670948 2.7216e-05
8:125298461 A G 0.081140 -9.0110e-06
8:125300254 A C 1.283518 2.5076e-06
8:125300795 C T 0.038561 1.1490e-05
8:125311760 G C 0.471946 1.9001e-05
8:125316244 T C 0.021721 -3.2001e-05
8:125319990 C A 0.158425 -5.5140e-06
8:125326594 A C 0.040373 6.3343e-05
8:125338216 G A 0.351144 7.6116e-06
8:125343130 A G 0.064352 -1.4250e-05
8:125359974 G A 0.044507 -4.5277e-06
8:125376734 G A 0.021925 -2.6910e-05
8:125386709 G T 1.589696 1.1029e-05
8:125388989 C T 0.125572 -1.0170e-05
8:125394012 A G 0.687346 -2.9130e-05
8:125396959 T C 0.080474 -1.0448e-05
8:125400389 A G 0.824229 1.9108e-05
8:125427742 C T 0.886449 -1.7057e-05
8:125428176 C T 0.676894 -2.2115e-05
8:125431341 A G 0.798792 -3.1127e-05
8:125434527 G C 0.445826 5.3392e-06
8:125435084 C G 0.103817 7.2669e-06
8:125438405 G A 0.159367 -2.0910e-05
8:125438963 A G 0.181238 9.7687e-06
8:125439757 A G 0.272730 1.8300e-05
8:125440192 A G 0.024710 1.3530e-05
8:125442251 T C 0.123152 1.8152e-05
8:125445860 A C 0.168386 6.7014e-07
8:125447641 C T 0.093869 -3.2058e-05
8:125450606 T C 0.072641 1.1108e-05
8:125455389 C T 0.049872 4.6825e-06
8:125457705 G A 0.289706 -4.2884e-06
8:125463098 T A 0.947044 -6.2283e-06
8:125463250 C T 0.955728 -2.9015e-06
8:125463435 G C 0.035824 5.9186e-06
8:125463544 C T 0.713184 -1.7093e-05
8:125473712 C G 0.064909 -2.1860e-05
8:125477797 T G 1.702403 -1.3670e-05
8:125479475 A G 0.496904 -1.7545e-05
8:125480023 G A 0.047985 -4.0906e-06
8:125486449 T G 0.046615 2.7904e-06
8:125494644 G T 0.068860 -2.2928e-06
8:125519644 C T 0.060823 8.8556e-06
8:125531989 A G 0.140175 1.5595e-05
8:125550875 T G 0.022806 9.1040e-06
8:125559415 T C 0.111779 1.3593e-06
8:125565328 C T 0.462869 1.8323e-05
8:125568623 G A 0.267576 -2.0455e-05
8:125569049 A G 0.240554 -6.1767e-06
8:125569380 A C 0.819119 -9.3525e-06
8:125569757 G T 0.258672 -2.8735e-05
8:125576082 G A 0.879483 -1.9802e-06
8:125577405 T C 0.237379 -1.3457e-05
8:125579083 G C 0.031159 -1.0384e-06
8:125579973 T C 1.375738 1.1395e-05
8:125585542 T G 0.040862 -1.0232e-05
8:125588890 A C 1.112102 -9.6267e-06
8:125593594 A G 1.364461 -3.5170e-06
8:125595153 A G 0.035294 1.4411e-05
8:125596990 C A 0.256231 9.5295e-06
8:125600410 C T 0.714935 -1.6177e-06
8:125600644 C T 0.899318 -1.1167e-05
8:125603124 A G 0.031567 -2.5216e-06
8:125605954 T C 0.119769 -1.4352e-05
8:125606145 C T 1.849136 -3.8210e-05
8:125606229 G A 1.144054 -1.0874e-06
8:125606875 G C 0.104545 -3.0719e-05
8:125607276 T C 0.200882 -1.6598e-05
8:125609103 T C 0.158275 1.0398e-05
8:125612074 T G 0.040604 3.4190e-06
8:125612861 C A 0.055981 1.2279e-05
8:125615738 C T 0.369785 -3.3201e-06
8:125617524 A G 0.048815 -1.2666e-05
8:125622405 C T 0.095018 2.6565e-05
8:125627950 T C 0.309863 -7.5382e-06
8:125637327 A G 0.063264 -1.5292e-05
8:125639117 C T 0.093060 -5.9156e-06
8:125639968 G C 0.571208 -2.4237e-04
8:125654560 A G 0.268892 -1.1488e-05
8:125654805 T C 0.063328 -6.8664e-06
8:125656126 G A 0.031309 9.6882e-06
8:125660274 T C 0.025026 9.7834e-06
8:125663219 T C 0.318186 -2.2643e-05
8:125663519 G A 0.126218 -4.8090e-06
8:125664204 G T 0.112317 2.6270e-05
8:125664701 T C 0.042141 1.5000e-05
8:125666321 A G 0.034549 1.6958e-05
8:125673083 G A 0.042107 -2.6442e-06
8:125675902 A C 0.127752 -3.2580e-05
8:125681410 G A 0.115557 7.7441e-06
8:125681549 T C 0.094631 6.6732e-06
8:125682134 T C 0.023792 6.8602e-06
8:125682357 A G 0.182241 -9.3724e-06
8:125683042 C G 0.920601 -8.9726e-07
8:125683083 T C 1.635726 5.1742e-06
8:125685202 T C 0.077829 2.2607e-05
8:125685977 A G 0.094875 -6.7286e-06
8:125689449 C A 1.491081 -1.0070e-05
8:125692535 T C 0.047822 8.7879e-06
8:125693155 A G 0.277388 -3.3155e-05
8:125696512 A G 0.294404 8.1392e-06
8:125699290 A G 0.157725 -2.1088e-05
8:125702147 A C 0.045275 -1.3056e-05
8:125702996 A G 0.027110 -1.6266e-06
8:125706036 C G 0.089082 -3.1388e-05
8:125706297 C A 0.804986 4.6865e-06
8:125714062 A G 0.111579 2.1098e-05
8:125715461 T G 0.556214 2.7930e-05
8:125721366 A G 0.091085 2.2823e-05
8:125723820 G A 0.064515 4.4896e-06
8:125728284 C T 1.424896 -2.7933e-05
8:125728361 A G 0.373705 -1.0197e-05
8:125728593 T C 0.862372 -5.8204e-06
8:125728717 T C 0.065164 3.9932e-06
8:125729383 G A 0.415856 -2.0755e-05
8:125730794 T C 0.038894 -1.5278e-05
8:125731615 A G 1.441426 1.9931e-05
8:125731626 A G 0.184199 8.9569e-06
8:125736284 A G 0.021721 -6.2093e-07
8:125737094 C T 0.055230 -1.2087e-05
8:125737252 A C 0.148293 3.1276e-05
8:125738032 A G 0.174904 7.5527e-06
8:125741792 C A 0.080253 -6.7646e-06
8:125742308 A G 1.177134 8.3022e-06
8:125743821 C T 1.694268 2.6123e-05
8:125750063 G A 0.235638 -1.1147e-05
8:125750569 A G 1.000231 8.1591e-06
8:125751663 T C 0.102464 3.2795e-05
8:125751902 A G 0.308422 8.7064e-06
8:125755529 T G 0.462423 1.6519e-05
8:125756683 C T 0.899532 -2.5995e-06
8:125761506 G T 0.079654 -1.2018e-05
8:125763112 A T 0.141728 8.5419e-06
8:125763884 A G 0.615477 1.9412e-05
8:125764163 A G 0.052915 1.4593e-05
8:125765790 A G 0.042770 -8.5646e-06
8:125768517 A G 1.676680 -2.4572e-05
8:125769156 G A 1.154359 4.9030e-06
8:125769955 T C 0.116114 3.1039e-05
8:125784945 C T 0.462835 1.5048e-05
8:125786172 A G 0.137791 3.3540e-06
8:125794780 G T 0.063553 2.8351e-05
8:125801903 G A 0.411144 3.2766e-06
8:125803141 T C 1.497584 -1.1213e-05
8:125813181 G A 0.077995 1.8946e-05
8:125818930 G C 0.111667 -1.4437e-05
8:125820336 T C 0.148083 1.0128e-05
8:125821793 T C 0.097840 4.0397e-07
8:125824035 C T 0.040335 -1.0777e-05
8:125829280 C G 0.079257 8.5974e-06
8:125831016 G A 1.526711 5.1074e-05
8:125839368 G C 0.223501 5.8692e-06
8:125839433 T C 0.044405 7.6577e-06
8:125840315 C T 0.115822 1.5350e-05
8:125840772 A G 0.341080 -2.3646e-05
8:125841302 T C 0.053153 5.9881e-06
8:125843837 C T 0.153057 -3.0183e-05
8:125846406 A G 0.021609 -2.5558e-07
8:125846422 T C 0.167740 6.3340e-06
8:125847357 T C 0.225429 -4.7254e-05
8:125856145 A G 0.054248 1.5858e-05
8:125856679 C T 0.299664 -7.7377e-05
8:125856888 A G 0.044031 5.3157e-06
8:125871971 T C 1.003097 1.4345e-06
8:125874775 G A 0.061863 -4.1158e-06
8:125876444 G A 0.568012 1.5302e-05
8:125883275 A G 0.946089 -6.9641e-06
8:125884635 G A 0.050634 1.6318e-05
8:125889592 A G 0.050232 -5.2339e-06
8:125891654 C T 0.049552 5.0366e-06
8:125893707 T C 0.038119 -2.1245e-05
8:125905658 C A 0.850884 1.5226e-05
8:125909292 C T 0.267420 2.5008e-05
8:125910950 A G 0.049297 1.1184e-05
8:125912150 T C 1.263459 -6.0533e-07
8:125926472 T C 0.122064 3.5212e-06
8:125927560 A G 0.056056 1.5945e-05
8:125931350 T C 0.089919 -5.3702e-06
8:125931992 G A 0.691514 -5.3228e-06
8:125939445 T C 1.111038 2.1279e-05
8:125940785 T C 0.022626 -4.0174e-06
8:125942108 T C 1.130016 1.6081e-05
8:125950209 T C 0.320195 -2.1464e-05
8:125951173 C T 0.114336 5.3550e-07
8:125953345 A C 0.054333 1.3226e-06
8:125954124 G T 0.404504 2.2319e-05
8:125954274 C A 1.062370 9.0621e-06
8:125956491 C T 0.031591 1.6113e-05
8:125956662 C T 0.041233 2.9496e-06
8:125960124 G A 0.956554 2.0639e-05
8:125962312 T C 0.054016 -5.4585e-06
8:125964024 C G 0.282495 2.8478e-05
8:125966942 A C 0.162644 -1.0808e-05
8:125972400 G C 0.144452 -9.4206e-06
8:125979866 C G 1.962684 -4.9015e-06
8:125983732 G A 0.072097 1.6294e-05
8:125985984 G A 0.096667 6.7289e-06
8:125989460 C A 0.078886 -8.8058e-06
8:125989649 A G 0.078767 -9.4506e-06
8:126004135 T C 0.080164 3.3971e-05
8:126009021 G A 0.042151 1.4685e-05
8:126016021 G T 0.426430 2.4063e-06
8:126021414 T A 0.038020 -2.1650e-05
8:126031646 C G 0.180986 -5.8514e-06
8:126033096 C T 0.043783 -9.3948e-06
8:126034052 T C 0.045609 -8.2398e-06
8:126037318 G A 0.113367 5.9880e-06
8:126043020 C T 0.024972 -7.6022e-06
8:126043324 C T 0.036834 6.3304e-06
8:126044527 T C 0.068710 1.3274e-05
8:126049385 C T 0.063957 2.4333e-05
8:126065585 A G 0.046278 -6.3412e-06
8:126068873 G T 0.190349 -1.1674e-05
8:126080092 A G 0.043548 -2.2153e-05
8:126080584 G A 0.068034 1.1350e-05
8:126088767 G A 0.044024 1.2124e-06
8:126090581 T C 0.077105 7.7696e-06
8:126091094 C T 0.043300 -8.0867e-06
8:126093815 C T 0.116583 -1.0662e-05
8:126100821 A G 0.064797 7.0919e-06
8:126101429 T C 0.410716 9.9710e-06
8:126120004 C G 0.082969 -1.2477e-05
8:126122655 C T 0.029055 7.4704e-07
8:126123256 C T 0.156269 4.3400e-06
8:126127430 A G 0.030452 3.2255e-06
8:126131876 C A 0.034994 -1.7867e-05
8:126162174 G A 0.057715 -1.1526e-05
8:126167906 A G 0.023840 -7.7211e-07
8:126190091 A G 0.422020 2.5326e-05
8:126190164 C G 1.936617 2.6004e-05
8:126206569 C T 0.334832 -4.6724e-05
8:126215272 C T 0.139913 1.5736e-05
8:126218391 A G 0.048056 2.2479e-05
8:126218780 G A 0.096501 -1.4357e-05
8:126236993 G A 0.046493 -1.6626e-05
8:126241439 A C 0.054860 2.6157e-08
8:126243100 A G 0.155569 2.1414e-05
8:126258883 C A 0.117970 2.3308e-05
8:126259201 A C 0.030782 -1.9215e-05
8:126265632 T C 0.442378 3.3933e-05
8:126265982 T C 0.061860 1.1003e-05
8:126266550 C G 0.042018 9.0152e-06
8:126267630 G T 0.588904 6.0047e-05
8:126267928 T G 0.022881 -3.3615e-07
8:126283820 G A 0.107088 1.6333e-06
8:126288007 G A 0.180279 -1.4715e-05
8:126289605 G A 0.246905 -1.5224e-05
8:126295353 G A 0.071937 -2.7363e-06
8:126300935 G A 0.069254 -1.2128e-05
8:126302269 T C 1.284501 2.5703e-05
8:126303493 G A 0.293180 -1.2444e-05
8:126303867 G T 0.049416 -1.6369e-05
8:126308155 G A 0.167414 7.5032e-06
8:126309873 A G 0.132709 -5.1227e-06
8:126335896 G A 0.144231 -8.1773e-06
8:126342923 T C 1.088596 9.5997e-06
8:126344793 T C 0.176611 4.7303e-06
8:126345076 A G 1.750055 1.4450e-05
8:126346977 A G 0.638650 1.8900e-05
8:126349516 T C 0.100788 1.2642e-05
8:126350794 G T 0.150969 -1.2104e-05
8:126350887 G A 0.273937 -4.4673e-07
8:126353153 T C 0.172398 1.9008e-06
8:126358019 A G 0.022969 -3.9505e-06
8:126374706 T C 0.076119 -1.1022e-05
8:126378360 A G 1.541235 1.6524e-05
8:126399416 C T 0.106751 7.6534e-06
8:126400474 G A 0.034535 -1.4123e-05
8:126401023 A G 0.458048 4.3229e-06
8:126402446 A C 0.526483 9.7064e-07
8:126402564 T C 0.123281 -1.0981e-05
8:126405786 T C 0.897893 -6.0585e-06
8:126408745 T C 0.030517 1.5280e-05
8:126408898 C T 0.183696 -5.9615e-06
8:126409504 C G 1.113568 -1.2167e-05
8:126409668 A G 0.848103 -1.5074e-05
8:126414170 A G 0.074915 -1.0422e-05
8:126415668 C T 0.028525 -3.1382e-06
8:126415695 C T 0.042790 -5.2802e-06
8:126417243 G C 0.935142 -3.7264e-05
8:126417614 T G 0.817341 -5.3961e-05
8:126421983 T C 0.089528 2.1761e-05
8:126422538 T C 0.068425 -7.1182e-07
8:126424379 T C 1.082891 -5.1769e-05
8:126428622 G T 0.088212 7.0719e-06
8:126438027 T C 0.659311 -5.9442e-06
8:126438141 C T 0.120915 1.1099e-05
8:126438565 G C 0.050107 -4.0825e-06
8:126439406 C T 1.161454 2.3762e-06
8:126440319 G A 0.058168 1.6170e-05
8:126444268 A C 0.120677 -2.1029e-05
8:126444788 A G 0.782683 5.9395e-06
8:126447844 G C 0.576188 1.7779e-05
8:126448845 T C 0.399143 2.8497e-05
8:126449406 T C 0.355264 -4.7221e-06
8:126464388 C T 0.241228 2.2616e-05
8:126469424 A G 0.028164 -6.2911e-06
8:126471577 G A 0.118712 5.3018e-06
8:126472487 G A 0.791016 5.6273e-05
8:126477116 C G 0.051181 -4.5840e-05
8:126479315 A G 0.945664 -2.1306e-05
8:126479362 T C 1.041284 -6.7386e-06
8:126481061 G A 0.051249 -8.1193e-07
8:126481952 G A 1.373311 8.4297e-06
8:126486409 G A 0.952307 -2.1323e-05
8:126487857 A G 0.361292 1.9759e-05
8:126493746 G A 1.394777 9.0119e-06
8:126498687 A G 0.049127 5.8362e-06
8:126502303 A G 0.065899 6.7750e-06
8:126507389 A C 1.400703 -3.6499e-06
8:126513718 A G 0.034559 -1.5105e-06
8:126514539 G C 0.061411 1.6954e-05
8:126515749 G A 0.029272 -2.1923e-05
8:126516197 G A 0.677299 1.4567e-05
8:126516511 G A 0.245556 6.7286e-06
8:126520008 A G 0.066888 9.0647e-07
8:126526686 C T 0.417216 2.8676e-05
8:126528722 G A 0.045075 -1.8320e-06
8:126528849 G T 1.536363 3.7488e-05
8:126531464 T C 1.835132 3.3175e-05
8:126535893 A G 0.063006 1.2368e-05
8:126536579 G T 0.088317 4.2591e-06
8:126540051 A G 1.248507 1.6065e-05
8:126540587 C T 1.581812 5.6631e-05
8:126548064 T C 0.084186 -1.2982e-05
8:126548891 G A 0.982270 -1.1909e-05
8:126569784 G A 0.966185 -2.4395e-05
8:126569934 G T 0.074453 -1.4645e-05
8:126570279 A G 0.127881 6.8336e-06
8:126575987 G A 1.159000 -7.3960e-06
8:126576772 C T 1.916817 9.0474e-06
8:126580618 C T 1.375289 -2.1246e-05
8:126590593 A G 0.323969 3.1030e-07
8:126591276 T C 0.053680 1.4833e-05
8:126603909 T C 0.035413 -3.4545e-05
8:126606407 T C 0.047774 -2.4453e-05
8:126606706 A C 0.945474 -4.2367e-05
8:126608587 C A 1.868049 -1.6963e-06
8:126615293 T C 0.584521 2.9049e-05
8:126615750 A G 0.033689 2.1278e-05
8:126621119 G A 0.380087 4.5553e-06
8:126621937 G C 0.374718 8.7785e-06
8:126633531 T C 0.105225 -1.1507e-05
8:126635162 G A 0.313481 -1.1512e-05
8:126635594 C T 1.939680 1.1581e-07
8:126636054 C T 0.034505 6.2037e-06
8:126645810 C T 0.570619 -6.4346e-05
8:126649511 C T 0.132375 -5.9294e-05
8:126649924 G A 0.150031 1.5533e-05
8:126651158 A G 0.083510 2.7212e-06
8:126653448 T C 0.745391 -2.2689e-05
8:126654034 G A 0.827728 -2.0972e-05
8:126664035 A G 0.289271 1.5528e-05
8:126664243 G A 0.043637 2.4805e-07
8:126668628 A G 0.037582 1.4271e-05
8:126669721 G A 0.668925 2.0256e-06
8:126670481 A G 0.217840 -5.5102e-06
8:126673762 T G 0.026352 -5.6476e-06
8:126673909 C T 0.054418 -2.4833e-05
8:126675858 T C 0.055618 -1.1615e-05
8:126676454 A G 1.260277 -1.7848e-05
8:126676974 T C 0.795082 -8.6831e-06
8:126689039 C T 0.171290 -1.3312e-06
8:126697113 T C 0.055856 -1.1230e-05
8:126700303 G T 1.215243 -4.9794e-06
8:126700799 G A 0.079372 -3.2532e-05
8:126702095 G A 0.140977 -2.3050e-05
8:126706280 G A 0.049879 -1.4226e-05
8:126711161 T C 0.051742 -1.5120e-05
8:126712907 T C 0.030119 1.4812e-05
8:126717575 T G 0.067561 4.0205e-06
8:126718360 G T 0.046346 4.7672e-06
8:126728809 C T 0.321749 -1.4344e-05
8:126732732 A G 0.243733 -4.6222e-07
8:126739185 G A 0.091741 1.9743e-05
8:126739707 T C 0.053619 5.4746e-06
8:126742169 C T 0.274287 -1.7602e-06
8:126743549 A G 0.118786 7.0582e-06
8:126744720 A G 0.061571 2.6753e-06
8:126755126 C T 0.050589 -1.2763e-05
8:126756136 A G 0.065402 5.4871e-06
8:126756518 C T 0.155511 2.4497e-05
8:126761402 T C 1.146458 1.9102e-05
8:126761459 T G 1.789867 -1.1635e-05
8:126763557 C T 1.704147 1.4377e-05
8:126765435 A G 0.026940 1.5240e-05
8:126765546 T C 0.063723 1.0359e-05
8:126765996 T G 0.215841 -1.8817e-05
8:126766585 A G 0.882791 3.6837e-05
8:126771107 T G 0.053350 1.5346e-06
8:126771303 T C 0.166432 -4.9223e-06
8:126773131 A G 0.124022 -3.8939e-06
8:126774731 T G 0.144390 9.1114e-06
8:126778591 A G 0.713626 3.2079e-05
8:126798365 C A 0.027158 -1.8712e-05
8:126801355 A G 0.064199 1.2629e-05
8:126802167 T C 0.072457 -1.1106e-05
8:126803810 G T 0.104426 3.5411e-05
8:126805047 A G 0.066337 2.6743e-05
8:126805819 T C 0.240714 -1.8884e-07
8:126817030 C T 0.055890 -1.9140e-05
8:126859104 G A 0.699782 2.3886e-05
8:126859520 T A 0.068921 -1.0288e-05
8:126861260 C A 1.649869 4.2558e-07
8:126862455 T C 0.066718 -6.2172e-06
8:126867184 A C 0.508498 -7.0927e-07
8:126867463 G A 1.410175 -1.6517e-05
8:126867554 C T 0.063451 -2.6379e-06
8:126868230 G A 1.301265 -2.0563e-05
8:126869970 A C 0.040053 -1.1033e-06
8:126872556 A G 0.023687 1.2566e-05
8:126873484 G A 1.410542 -3.7195e-06
8:126881632 T C 0.232847 -3.4097e-05
8:126882372 G A 0.042080 -4.0900e-07
8:126883835 G C 0.052269 1.8626e-05
8:126886750 G C 0.071253 -1.0656e-05
8:126908794 G A 0.078346 9.0394e-06
8:126911836 C T 0.107251 -4.1870e-06
8:126912280 G A 0.500943 4.1899e-05
8:126912876 T C 0.063002 -1.3853e-05
8:126914474 A G 0.036113 -1.3575e-05
8:126921725 T G 0.111667 4.1423e-06
8:126924851 G A 0.784451 1.2393e-06
8:126925080 A G 0.101349 -1.5088e-05
8:126927107 T A 0.059058 -1.6756e-05
8:126930124 G A 0.290178 -5.3747e-05
8:126939013 C T 0.025257 5.8786e-06
8:126942564 T G 0.072175 -1.0104e-05
8:126943557 A G 0.079977 -3.1798e-06
8:126951387 G A 0.578068 1.5771e-05
8:126961528 A G 0.587020 2.1778e-05
8:126962667 C T 0.764933 5.9096e-06
8:126968513 T G 0.051395 1.8191e-05
8:126970966 A C 1.059687 -1.2961e-05
8:126975220 G A 0.207634 -2.7682e-05
8:126982214 G T 0.260345 -1.4280e-05
8:126982874 A C 0.086111 6.1624e-06
8:126990824 G A 0.044238 9.7959e-06
8:126995981 C A 0.034746 -4.1240e-06
8:126996741 C T 0.139784 2.1561e-05
8:127003663 A C 0.458711 -3.1733e-05
8:127005790 A G 0.120116 -1.2617e-05
8:127006346 A G 0.656006 -1.2446e-05
8:127007166 A C 0.161743 2.8390e-06
8:127008916 A G 0.840222 -1.6939e-05
8:127009326 G A 0.496816 5.6399e-06
8:127010042 G A 0.131315 -1.7966e-05
8:127032911 C T 0.381073 -2.3919e-05
8:127033780 G T 0.035518 -1.1576e-05
8:127034863 A G 0.050328 1.3097e-06
8:127046914 A G 0.041277 -4.7686e-06
8:127050090 C T 0.053785 4.4750e-06
8:127050229 A G 1.308422 9.1207e-06
8:127051018 T C 0.270803 1.0618e-05
8:127051787 A C 0.047244 6.7949e-06
8:127054086 C T 0.036670 1.7884e-06
8:127054168 C T 1.835486 1.1258e-05
8:127054333 A C 1.782282 1.1394e-05
8:127058720 T G 0.286479 9.8337e-06
8:127062073 A G 0.046044 -1.7107e-05
8:127063786 T G 0.064512 7.9164e-06
8:127069450 A G 0.061788 -6.3746e-06
8:127076935 C A 1.950560 2.1061e-06
8:127082888 G A 1.543547 6.5036e-08
8:127092536 T G 0.086889 -2.5199e-05
8:127092882 T G 0.300816 -1.7250e-05
8:127095115 T C 0.053904 7.5904e-06
8:127095647 T G 0.072035 1.4384e-05
8:127097525 G A 0.337698 -1.2373e-05
8:127103854 G A 0.684745 -1.9468e-05
8:127112691 T C 0.231542 -1.2203e-05
8:127118098 A G 0.087681 -5.5284e-06
8:127121088 G A 0.078403 -9.1243e-06
8:127142943 A C 0.030857 5.6018e-06
8:127148356 A T 0.148950 -1.2895e-05
8:127150370 A G 1.454658 3.7146e-06
8:127153933 A G 0.096490 -2.5764e-06
8:127157539 T C 0.472195 4.9144e-07
8:127168283 A G 0.056134 -7.0681e-06
8:127170984 G T 0.080579 -2.7042e-06
8:127174013 A G 0.306667 5.8400e-06
8:127180144 C T 0.497860 2.3482e-05
8:127181094 C A 0.468451 -4.0252e-06
8:127185415 G A 0.082976 -1.3080e-06
8:127191303 G A 1.813295 1.1658e-05
8:127201108 T C 0.142255 -3.0263e-05
8:127208437 T C 1.315391 1.6898e-05
8:127209336 C T 0.590264 9.8043e-06
8:127211197 T C 0.061404 -7.5139e-06
8:127236278 T C 0.031836 1.9808e-05
8:127238732 T G 0.039339 1.0154e-05
8:127246607 C A 0.578728 1.1507e-05
8:127254448 G A 0.019981 6.5081e-06
8:127254903 C T 0.061404 -1.0396e-05
8:127262332 T C 1.274087 8.3131e-06
8:127262925 T C 0.046115 -1.3555e-05
8:127265175 C T 0.054006 4.7470e-06
8:127269092 G A 0.059218 4.2079e-05
8:127274995 T C 0.053217 9.2360e-06
8:127281028 G A 0.729779 9.0044e-06
8:127289981 T C 0.225398 1.8990e-05
8:127313966 T C 0.084173 1.5269e-05
8:127315409 C A 0.754329 4.6370e-06
8:127317288 C A 0.046299 -8.8738e-06
8:127321273 T C 0.067429 -7.2105e-06
8:127332950 T C 0.024210 1.2730e-05
8:127334273 T G 0.577868 4.7323e-06
8:127337991 A G 0.027049 -5.2426e-06
8:127339271 C A 0.033016 -2.4445e-05
8:127340696 G A 1.439995 -1.0091e-05
8:127345082 T C 0.069754 -1.5655e-05
8:127346311 T G 0.729170 2.4839e-05
8:127348406 G C 0.658195 2.0784e-05
8:127349404 A C 0.444615 3.8223e-05
8:127369364 G T 0.504999 3.0813e-05
8:127369615 A C 0.198862 -1.6330e-05
8:127374239 G A 0.073701 1.9299e-05
8:127379807 G A 0.219193 1.9056e-05
8:127386194 A G 1.052993 4.1550e-06
8:127388342 A G 0.696644 1.2829e-06
8:127391445 G C 0.285293 -6.1053e-06
8:127391626 T C 0.028273 -1.0105e-07
8:127393272 G T 0.154661 2.1984e-05
8:127403777 A G 0.050746 -3.1706e-05
8:127404946 C T 0.060836 2.3096e-06
8:127405869 T G 0.959280 -1.6955e-05
8:127414720 A G 0.025866 1.7456e-05
8:127416069 A G 0.165639 3.9194e-05
8:127420258 T C 0.110457 1.1514e-05
8:127422090 A G 1.231593 -3.6237e-06
8:127422952 G A 0.400914 -1.2319e-05
8:127434397 A G 0.076782 -4.6142e-05
8:127436542 G A 0.228584 8.0074e-06
8:127437379 A G 0.071576 7.1127e-06
8:127437434 T C 0.470012 3.6509e-05
8:127440597 T G 0.021381 3.0640e-06
8:127442649 C T 0.735902 1.0623e-05
8:127443949 G A 0.035994 -8.6353e-07
8:127448578 A G 0.551067 1.9888e-05
8:127448644 G A 0.051453 -1.7069e-06
8:127448900 C T 1.705157 3.3919e-05
8:127452190 C T 0.077462 6.1923e-06
8:127453078 C T 0.291980 -1.7588e-06
8:127458740 A G 0.028317 2.1064e-06
8:127462080 G A 0.073416 -3.6824e-05
8:127463054 G A 0.036728 4.3747e-06
8:127477671 A G 0.066171 -4.2564e-06
8:127477739 G A 1.679427 3.3788e-05
8:127479944 T C 0.484478 2.1970e-05
8:127480322 C A 0.103120 -8.2470e-06
8:127483918 T G 0.705881 4.8743e-05
8:127485974 A G 0.042977 2.2436e-06
8:127486073 T C 0.078087 1.2971e-05
8:127489030 G A 0.287101 -6.5545e-06
8:127491803 C T 0.050124 1.3512e-05
8:127502950 G A 0.115557 -2.5344e-06
8:127505233 T C 0.104041 -2.3830e-05
8:127510476 A G 1.866730 1.1302e-05
8:127511862 G A 0.178623 -2.6395e-05
8:127520538 T G 0.026553 9.3741e-06
8:127520748 C A 0.101145 -2.0873e-05
8:127520930 G A 0.054615 9.5557e-06
8:127521201 A C 0.071338 1.0292e-05
8:127524012 C A 0.797894 -1.6265e-05
8:127529904 G T 0.142306 -7.9293e-06
8:127531903 G A 1.740050 2.4174e-05
8:127539542 G A 0.315303 2.9510e-06
8:127546401 C G 0.038268 1.2410e-05
8:127549410 T C 0.047336 -1.6820e-05
8:127558528 C T 1.702771 8.7025e-06
8:127571356 G T 0.067922 1.5553e-05
8:127574680 G A 0.066385 1.2428e-05
8:127575116 G A 0.100747 -1.5016e-05
8:127575595 T G 0.262504 4.5693e-06
8:127580818 G A 0.480670 -5.8572e-06
8:127583598 T C 0.116515 -5.7590e-06
8:127588784 G C 0.098778 -2.6106e-05
8:127590407 A T 0.150735 1.2450e-05
8:127592581 T G 1.399231 3.6500e-05
8:127597291 C T 0.138618 -2.3142e-05
8:127607768 C G 0.028355 6.4429e-06
8:127609293 G A 0.968243 2.3702e-05
8:127617519 T C 0.078505 1.2526e-05
8:127617915 T C 0.046370 -2.6024e-05
8:127626469 A G 0.313307 1.4571e-05
8:127629946 G A 0.026988 2.0482e-05
8:127630571 T C 0.119252 -3.2163e-05
8:127635246 G A 1.907460 9.4765e-06
8:127637687 T C 0.048736 -6.4698e-06
8:127639091 G A 0.274400 1.5290e-05
8:127641934 C G 0.021103 8.6672e-06
8:127649536 T C 0.412171 -6.7587e-06
8:127650064 T G 0.094080 3.1777e-05
8:127651470 C T 0.156929 8.8567e-06
8:127652265 A G 0.125610 -7.8613e-06
8:127660414 C A 0.449093 -7.5724e-06
8:127661447 G A 0.266193 7.0323e-06
8:127662282 C A 0.079042 -2.8460e-06
8:127663402 T C 0.297454 1.0173e-05
8:127669146 T C 0.186467 1.0047e-05
8:127675166 T C 0.302567 8.0107e-06
8:127675332 T G 0.220098 -1.1079e-05
8:127678326 C A 0.287873 2.7567e-06
8:127679785 G A 0.052119 -3.2327e-06
8:127680122 T C 0.078855 -1.8847e-06
8:127681529 T C 0.075554 1.7442e-05
8:127681578 T C 0.367038 9.4027e-06
8:127682380 T C 1.595340 8.6837e-06
8:127684868 A G 0.056406 -3.2149e-05
8:127687138 G A 0.644861 5.5122e-05
8:127690675 T C 0.116315 2.0580e-05
8:127692210 C T 1.126365 4.8704e-05
8:127693318 A G 0.124056 -1.1541e-05
8:127694194 A G 0.065011 1.2495e-05
8:127701948 A G 0.424549 2.2628e-05
8:127702400 A G 0.549897 6.1587e-05
8:127704090 A G 0.045928 3.5682e-05
8:127707148 T C 0.832617 6.8312e-05
8:127707310 C A 0.395862 1.6749e-05
8:127708268 C T 0.136486 -1.1001e-05
8:127708772 C T 0.984789 -2.4598e-07
8:127725862 T C 0.154046 -1.4193e-05
8:127736814 G A 0.049107 1.3991e-05
8:127737339 G T 0.027124 1.6467e-06
8:127739184 A G 0.407159 -4.2304e-05
8:127742290 C A 0.146339 1.5044e-06
8:127744383 G A 1.834534 -8.4592e-06
8:127747655 A G 0.033070 -9.2464e-07
8:127762557 G A 0.039836 1.0579e-05
8:127764303 C A 1.745248 -8.2584e-06
8:127767127 T C 0.907256 -1.8649e-05
8:127768683 T C 0.795249 -8.2806e-06
8:127769430 T C 0.054605 1.3799e-05
8:127776701 C T 0.094444 5.2801e-06
8:127777550 G A 0.135789 -5.4464e-06
8:127781440 G T 0.179072 1.3483e-05
8:127782903 G A 0.023690 2.7600e-06
8:127784535 C T 0.036565 -6.3437e-06
8:127805302 A G 0.762182 -7.2920e-06
8:127810194 C T 0.134820 -5.4253e-06
8:127818331 G A 0.477706 -9.8382e-05
8:127821880 C T 0.048866 1.8982e-06
8:127822911 T C 0.062662 2.3983e-05
8:127823662 T C 1.088841 1.5764e-05
8:127838101 A G 0.167798 4.0801e-06
8:127842405 C T 1.543825 4.2434e-05
8:127843901 G T 0.118892 4.5495e-06
8:127854459 T C 0.301245 1.2804e-05
8:127857892 A G 0.068088 -2.5806e-05
8:127860110 G A 0.144044 5.7485e-06
8:127864363 A G 0.135425 4.5650e-06
8:127864704 A G 0.028820 8.5946e-06
8:127869680 T C 0.025193 1.3448e-05
8:127870165 G A 0.138920 1.1349e-06
8:127877053 A G 0.047115 1.8882e-05
8:127880801 C A 0.190971 6.7197e-06
8:127883917 A G 1.475588 3.7973e-05
8:127888462 C T 0.032288 -1.6840e-06
8:127889117 A G 0.076380 -7.5673e-06
8:127891951 C T 1.153628 4.2291e-05
8:127894473 A G 0.085285 -2.5038e-06
8:127894859 A G 0.161553 1.6906e-06
8:127897279 G A 0.347033 1.3520e-05
8:127897460 T C 0.427715 1.1905e-05
8:127897726 A C 0.076499 9.1016e-06
8:127899425 C G 0.239779 -7.4804e-06
8:127899466 T C 0.327838 -1.2826e-05
8:127900365 G A 1.583338 3.2976e-05
8:127903742 A G 0.062258 -1.3125e-05
8:127904613 G A 0.144142 5.2317e-06
8:127907150 A G 0.054686 -1.4215e-06
8:127907224 A G 0.611886 7.8884e-06
8:127908177 C G 0.049073 1.0927e-05
8:127909720 G A 0.098010 1.0380e-05
8:127923443 T C 0.639354 1.4629e-05
8:127923940 G A 0.056559 8.0248e-07
8:127925830 G A 0.774106 3.8980e-05
8:127927493 A G 0.707993 4.6214e-05
8:127929542 T G 0.021572 7.3714e-06
8:127935661 C T 0.038194 7.9225e-06
8:127937182 G A 0.203479 5.9438e-07
8:127937755 T C 0.106550 -2.0663e-05
8:127941175 A G 0.172364 7.6304e-06
8:127945389 G A 0.035759 4.4649e-06
8:127953851 G T 0.087144 1.2302e-05
8:127959997 G C 0.054156 -3.4514e-06
8:127962884 G A 0.134477 5.6497e-08
8:127963168 C T 0.068224 1.9186e-05
8:127965941 G A 0.046027 4.8239e-06
8:127969404 T C 0.173955 6.1437e-06
8:127972129 T C 0.029949 -2.4359e-05
8:127972787 A G 0.173173 1.0075e-05
8:127978138 C T 0.039594 1.9710e-05
8:127978559 C T 0.047309 1.4117e-09
8:127981209 A G 0.555167 1.2172e-05
8:127991703 T G 0.574271 7.6670e-06
8:127999721 G A 0.117930 -2.4309e-06
8:128003037 G A 0.403182 -3.3329e-05
8:128007648 T C 0.798017 1.9749e-05
8:128010768 G A 0.155141 2.4603e-06
8:128010900 T C 0.038751 -1.2882e-05
8:128025053 G A 0.594537 -2.6191e-05
8:128026875 A G 1.931749 -8.7987e-06
8:128034083 A G 0.106401 1.6309e-05
8:128035165 C T 0.029000 -7.1890e-06
8:128036921 A G 0.077230 1.9385e-05
8:128041330 G T 0.048750 -1.8000e-05
8:128047588 C T 1.884681 6.8163e-06
8:128050136 A G 0.287047 3.9444e-06
8:128050513 C T 0.787528 -1.9998e-05
8:128060708 T C 0.046503 3.0197e-05
8:128063328 G A 0.037667 -1.2327e-05
8:128063756 C A 1.020113 -1.6735e-08
8:128064833 G A 1.556894 1.4453e-05
8:128067513 T C 1.380767 6.5583e-07
8:128069579 A G 0.023411 1.1647e-05
8:128069858 G A 0.045884 -1.4551e-05
8:128071464 T C 0.586299 -2.5901e-05
8:128072525 C A 1.419076 2.2182e-05
8:128076545 G A 0.064134 2.5131e-05
8:128078416 T C 0.134752 8.5501e-05
8:128079064 A C 0.093859 -1.0987e-05
8:128079740 T C 1.007514 2.0531e-05
8:128086032 G A 0.116485 -1.4825e-06
8:128088066 A G 0.654850 -4.7726e-06
8:128093297 T C 0.410277 8.2959e-06
8:128095156 G A 0.570511 1.0913e-05
8:128103937 C T 1.357685 -1.3007e-06
8:128104343 A C 1.373780 -2.2320e-06
8:128106880 C A 0.067374 -1.6864e-06
8:128109431 C T 0.097854 -6.6133e-06
8:128112976 A G 0.043905 -8.6024e-06
8:128116500 A G 0.553012 1.4820e-05
8:128122422 A G 0.109658 2.8024e-05
8:128125195 T C 0.067303 -1.5789e-06
8:128129470 T C 0.021766 1.0533e-05
8:128130714 T C 0.155736 5.2152e-05
8:128133909 G T 0.044589 3.4990e-06
8:128134683 C T 0.033172 -6.8627e-06
8:128138703 A G 0.086474 3.2317e-05
8:128145170 A G 1.905295 -1.5800e-05
8:128148610 T C 0.087766 -3.9891e-05
8:128162026 A G 0.029646 -1.1373e-05
8:128162974 T C 0.893494 -3.8623e-05
8:128171018 C T 1.919288 -1.1523e-05
8:128172028 C T 0.695090 -1.5593e-05
8:128175538 T C 0.168383 -7.1201e-06
8:128175696 A G 1.355859 -7.3066e-06
8:128178685 A G 0.836377 1.0480e-05
8:128179578 C G 0.034250 1.4903e-05
8:128197088 G A 0.741144 7.1272e-06
8:128201359 T C 0.744014 1.6696e-05
8:128203117 A C 0.075197 1.7398e-07
8:128212084 A C 0.526412 3.1256e-05
8:128213233 G A 0.144873 -9.6283e-07
8:128213807 C T 0.876314 2.0215e-06
8:128214499 G A 0.100917 2.9223e-05
8:128219779 A C 0.134432 -2.2886e-05
8:128221593 C T 0.473109 9.1074e-06
8:128232063 T C 0.068459 8.0351e-06
8:128236439 T C 0.040941 -3.9315e-06
8:128238547 C T 0.047098 9.4675e-06
8:128243131 C A 0.044018 1.4575e-05
8:128246812 C G 0.031244 1.3910e-05
8:128249433 C T 0.511847 -2.6270e-05
8:128251026 T C 0.043151 -6.2577e-06
8:128252993 T C 1.127075 2.5130e-05
8:128254339 A G 0.025845 -2.4963e-06
8:128256252 T C 0.399904 -2.2746e-05
8:128260183 A G 0.068697 -1.7245e-07
8:128262926 G A 0.046190 7.1859e-06
8:128268491 G A 0.062941 1.1814e-05
8:128268715 T C 0.357019 -2.1295e-05
8:128269607 A G 0.114900 1.5915e-05
8:128270050 T C 0.071464 2.7916e-06
8:128271095 T C 1.494939 -9.9390e-06
8:128275985 A C 0.308316 3.7771e-06
8:128276193 G A 0.084741 -3.3130e-06
8:128277639 C A 0.170209 -7.6073e-07
8:128278862 T C 0.085461 -2.3572e-06
8:128279274 A G 0.045809 7.8411e-06
8:128283434 G T 0.962721 6.4408e-06
8:128288622 C T 0.186161 3.5991e-05
8:128289591 T C 1.483659 2.0870e-05
8:128295845 A G 0.039513 -2.0516e-06
8:128300999 T C 0.374929 -1.0413e-05
8:128304499 A G 0.020651 -4.9198e-07
8:128305973 A G 0.109039 -6.0118e-05
8:128307030 G A 0.083064 -2.2292e-05
8:128307955 T C 0.470066 -4.3848e-05
8:128310849 G C 0.241493 1.8718e-06
8:128311559 C T 0.312566 1.5992e-05
8:128314835 T C 0.038238 1.2339e-05
8:128320346 G A 0.283895 -1.3156e-05
8:128321684 T G 0.288489 -1.2008e-05
8:128323181 C T 0.733383 -7.7769e-06
8:128333180 T C 0.731958 -8.9460e-06
8:128333513 G A 1.014609 -1.6848e-05
8:128342866 G A 0.573033 -1.9405e-05
8:128353171 A C 0.625496 -1.7459e-05
8:128355618 G A 0.814914 -5.5070e-06
8:128356300 C T 0.041491 -1.1208e-05
8:128367007 A G 0.284392 -1.1207e-05
8:128368872 G C 0.033468 -1.5267e-05
8:128369231 A C 0.034855 -1.7605e-06
8:128369510 T C 0.056682 -1.2896e-05
8:128372853 T C 0.028678 9.7196e-06
8:128376801 C T 0.843462 9.7900e-06
8:128378626 C T 1.524610 -1.3203e-05
8:128383084 A G 0.036229 -3.2483e-06
8:128386556 G A 1.429170 -1.0546e-05
8:128388025 G A 0.847617 9.7228e-06
8:128395593 T C 1.501549 1.2289e-05
8:128396316 A C 0.691738 3.2393e-05
8:128396512 A G 1.797068 9.6471e-06
8:128399808 G A 0.790238 -9.0559e-06
8:128400176 C T 1.126229 1.1316e-05
8:128401772 T C 1.584066 4.1363e-05
8:128402907 G A 0.572999 4.7022e-05
8:128405072 C T 0.055869 6.3631e-06
8:128407443 G A 0.980842 1.5625e-05
8:128408061 T C 0.158320 5.1763e-06
8:128411257 T C 0.025376 1.6364e-06
8:128413087 C T 0.055013 -9.1348e-06
8:128413305 T G 0.962027 1.1455e-05
8:128413783 T G 0.166768 5.4147e-06
8:128419916 A G 0.021735 1.3158e-05
8:128424792 G A 1.251655 7.7313e-06
8:128426805 C T 0.049257 7.9272e-06
8:128428638 A G 0.832338 4.4939e-05
8:128428656 C A 0.378050 -2.8162e-05
8:128428795 A G 1.005681 3.6956e-05
8:128432174 G A 0.103059 -1.8594e-05
8:128435199 G C 0.126480 2.2841e-05
8:128437686 T C 0.533422 -2.7576e-05
8:128441840 G A 0.044160 -1.0216e-05
8:128452128 G A 0.690501 -2.7866e-05
8:128454284 C T 0.133569 2.4016e-06
8:128455654 G A 0.627342 -5.3202e-06
8:128458309 G A 0.398381 -2.4130e-05
8:128458644 T C 0.899576 1.0562e-05
8:128459619 C G 0.148096 2.1943e-06
8:128464621 T C 0.874169 9.5264e-08
8:128464734 A G 0.047934 -4.0969e-06
8:128465771 A C 0.585208 -1.4081e-05
8:128466139 A G 0.029432 -7.0744e-06
8:128469498 C T 0.478712 -1.1541e-05
8:128471490 T C 1.281818 -1.9649e-05
8:128471676 T C 0.027005 -1.9027e-06
8:128475815 A G 0.133307 -1.1867e-05
8:128477256 A G 1.039210 -1.3320e-05
8:128478160 G T 1.845294 -1.0810e-05
8:128482031 T C 0.479232 -5.1217e-06
8:128482715 T C 1.542819 -1.4114e-05
8:128484837 C T 0.097837 5.8019e-06
8:128485038 C A 1.795966 -9.2156e-06
8:128498042 G A 0.389650 -1.6863e-05
8:128498947 A G 0.037599 -8.5778e-06
8:128503999 G A 0.279581 2.3797e-05
8:128504497 C T 0.779841 -1.0535e-05
8:128506447 T C 0.279873 3.3173e-06
8:128508195 C G 0.092866 -1.0521e-05
8:128509765 A G 0.076170 1.0338e-05
8:128514011 C T 0.054520 -7.2056e-06
8:128514398 G A 0.741532 -1.0651e-05
8:128517573 G A 1.796378 -1.6731e-05
8:128518244 T C 0.221767 2.1872e-05
8:128518554 A C 1.797394 -1.7419e-05
8:128520463 A G 0.057389 -6.6241e-06
8:128529933 A C 1.732794 -1.8306e-05
8:128534156 T C 0.050056 -4.3354e-06
8:128534814 T C 0.038921 3.4198e-06
8:128537052 C T 0.100427 -1.2396e-05
8:128537477 A G 0.142602 4.9182e-06
8:128538143 G A 0.335355 -1.2831e-05
8:128539360 G T 1.795548 -6.8220e-06
8:128539523 G A 0.720997 -9.1196e-06
8:128540776 G C 0.244675 8.5489e-06
8:128549089 T C 0.025869 3.6764e-06
8:128550422 A G 0.137013 4.1257e-06
8:128557603 T C 0.075785 -4.3109e-06
8:128557658 C A 0.077322 1.0478e-05
8:128558990 G A 0.786549 2.1379e-05
8:128559650 T C 1.071240 8.5330e-06
8:128563712 T C 0.302316 1.2926e-05
8:128564882 T C 0.037514 9.5562e-06
8:128567327 C A 0.124947 -1.7897e-05
8:128568338 A G 0.064556 -3.9188e-06
8:128568712 G A 1.333081 -1.0825e-05
8:128571759 C T 0.400951 -1.1418e-05
8:128572372 C T 0.563677 1.5126e-05
8:128576438 A G 0.411100 9.6370e-06
8:128577283 T C 0.067707 2.9581e-05
8:128582965 G A 0.058293 -4.2616e-05
8:128583680 A G 0.064352 3.2450e-05
8:128584867 A G 0.112235 1.8854e-05
8:128585021 A G 0.083945 8.6554e-06
8:128586999 C T 1.045690 -6.1548e-05
8:128593153 G T 0.069441 1.4717e-05
8:128596163 C T 0.148375 -6.6162e-08
8:128596883 G T 0.300028 -3.8919e-05
8:128597075 C T 0.779923 1.4302e-05
8:128598300 A G 1.126854 2.4931e-05
8:128599672 G A 0.346381 3.1085e-06
8:128600662 T C 1.099880 1.1338e-05
8:128601372 C A 1.780171 -6.4419e-06
8:128604414 C G 0.518963 2.6573e-05
8:128607581 C T 0.079474 -9.9670e-06
8:128611576 C T 0.863813 6.2728e-06
8:128613878 T C 0.361235 6.1270e-06
8:128615969 C T 0.228329 -5.0669e-05
8:128620538 T A 0.038190 1.9068e-05
8:128621231 A C 0.162484 1.9085e-05
8:128622134 A G 0.039945 2.4707e-05
8:128624225 G A 0.895384 1.2718e-05
8:128627167 A C 0.666994 5.1810e-05
8:128628457 T C 0.162131 5.9730e-06
8:128630969 A G 0.321463 5.7200e-06
8:128631805 G T 0.374650 -2.1319e-05
8:128637467 G A 0.879102 1.1846e-05
8:128640018 C T 0.121455 -5.5272e-07
8:128644017 T G 0.402695 3.1351e-06
8:128650635 A G 0.816423 2.3161e-05
8:128653001 C T 0.738941 2.8780e-05
8:128654583 G A 0.107856 -2.3204e-06
8:128655142 C T 0.945708 1.8325e-05
8:128656731 G A 0.112660 -2.8165e-06
8:128658245 A G 0.233279 -2.4012e-05
8:128658961 T C 0.091544 -1.5140e-05
8:128659713 G A 1.978602 5.9744e-07
8:128660096 G A 0.798370 3.3444e-05
8:128662242 A G 0.052208 -2.4200e-06
8:128663507 A G 0.367014 9.1732e-06
8:128663686 T C 1.098999 1.1306e-05
8:128664421 G A 0.178246 -1.9188e-05
8:128665480 T C 0.748162 -2.6352e-06
8:128666089 T C 0.086039 -7.4043e-06
8:128668052 A G 0.290892 -3.6659e-06
8:128669451 T G 0.075666 6.7434e-06
8:128669746 T C 0.089885 2.9769e-06
8:128670121 T G 0.146560 -1.5120e-05
8:128673107 T C 0.984157 2.1093e-06
8:128675771 T C 1.768282 -9.3236e-06
8:128676131 G A 0.125753 -2.2953e-06
8:128679253 G T 0.038982 1.7873e-05
8:128683460 T C 0.081779 1.3514e-05
8:128684224 A C 0.520666 -5.7986e-06
8:128687634 G T 0.641414 -1.0521e-05
8:128689934 C T 0.024543 -1.5269e-05
8:128702676 C T 0.874200 -1.6330e-05
8:128706908 T C 0.998201 2.3342e-05
8:128708284 A C 0.656448 3.7168e-07
8:128708407 T C 0.101077 -1.1371e-06
8:128708547 T C 0.063379 1.1947e-06
8:128708570 G T 0.201324 -8.2040e-06
8:128709604 A T 0.474534 -9.4235e-06
8:128713029 G A 0.053700 -4.0172e-06
8:128713873 G T 0.126807 -1.5220e-05
8:128718068 T G 0.898271 -4.0380e-05
8:128718628 G A 0.039367 -3.0608e-06
8:128719982 C T 0.025312 -1.6190e-05
8:128720209 G A 0.071294 9.9280e-06
8:128739771 G T 0.096932 -1.8439e-05
8:128740968 T C 0.069843 -2.6146e-05
8:128741422 A G 0.043589 -9.4966e-07
8:128743151 T A 0.167258 -4.4116e-06
8:128744796 T C 0.030129 3.3389e-05
8:128746344 A G 0.119075 4.2485e-06
8:128747411 C T 0.037337 5.6785e-07
8:128748498 T C 0.043011 1.5416e-05
8:128750540 G A 0.080079 8.0182e-06
8:128751563 T C 0.039142 -3.4335e-06
8:128754311 T C 0.021208 -4.9263e-06
8:128755087 A G 0.465317 5.2319e-06
8:128756260 G A 0.042103 -2.1807e-05
8:128757350 A G 0.050358 4.3655e-07
8:128758861 C T 0.724608 -2.9858e-06
8:128761169 A C 0.029823 2.5785e-05
8:128763162 T A 1.039285 2.6732e-06
8:128765361 T C 0.432304 9.2118e-06
8:128768191 T C 0.223028 -9.2069e-06
8:128770116 A C 0.044368 6.5398e-06
8:128775635 C T 0.261905 -1.9638e-05
8:128777482 G T 0.275712 1.4803e-05
8:128779001 A G 0.889530 9.6906e-06
8:128786712 A G 0.163389 -2.5876e-06
8:128788985 G A 1.330541 -1.1992e-05
8:128797205 C T 0.021735 -7.6456e-06
8:128797655 C G 0.191614 -3.3915e-06
8:128801145 C T 1.259219 -4.5913e-06
8:128812858 T C 0.488092 -1.3338e-05
8:128815029 C T 1.440342 -4.4780e-06
8:128822709 G A 0.902075 1.9608e-05
8:128826447 G A 0.135765 -5.7099e-06
8:128827587 T G 0.843928 1.7641e-05
8:128830320 T C 0.139760 1.1847e-05
8:128833477 A G 1.174217 2.1763e-05
8:128835574 A G 0.042253 -2.8872e-06
8:128844462 A G 1.166676 2.3462e-06
8:128852790 C G 0.162015 -9.5666e-06
8:128856908 G A 0.770502 -1.0220e-05
8:128857283 G A 0.042362 -1.1971e-05
8:128859718 A G 0.100081 7.6016e-06
8:128859809 T G 0.032557 -1.0978e-05
8:128861714 A G 0.025152 -8.9087e-06
8:128866217 T G 0.174034 2.2536e-06
8:128880188 G A 0.091700 1.3266e-05
8:128885474 T G 0.183682 -2.1507e-05
8:128893530 A G 0.053884 -7.0785e-06
8:128896903 C T 0.067806 -3.4990e-06
8:128898169 G T 1.262327 -4.6233e-07
8:128898666 A C 0.214294 -1.1300e-05
8:128900560 A G 0.034297 -1.6331e-05
8:128901155 A G 0.521849 3.6245e-05
8:128904099 T G 0.055757 1.1089e-05
8:128906881 G A 0.434837 2.9316e-05
8:128913694 A G 0.570922 -4.3675e-06
8:128921318 T C 0.022748 2.3784e-05
8:128929353 T C 0.710784 -9.2206e-06
8:128935759 C G 1.715282 -9.6465e-06
8:128939702 A G 0.100434 4.0669e-05
8:128940526 A G 0.044096 2.3883e-06
8:128944384 T C 0.065722 -4.3144e-06
8:128946538 A G 0.738394 -2.5253e-05
8:128951788 T C 0.048087 -2.8438e-05
8:128954589 G T 0.037718 -8.9988e-06
8:128963040 A G 0.074412 -3.0283e-06
8:128965552 C T 0.291225 -5.8878e-06
8:128965577 G A 0.071648 -7.2909e-06
8:128972721 G A 0.690841 -1.5098e-06
8:128980008 T C 1.089361 4.2286e-06
8:128980468 A C 0.066249 -1.3701e-05
8:128984068 T C 0.026682 6.1789e-06
8:128984413 A G 0.353330 9.1032e-06
8:128988045 C A 0.262521 -2.0674e-05
8:129001043 T C 0.033019 1.2781e-05
8:129007412 T C 0.689164 4.4418e-05
8:129010056 G A 0.087617 -1.7406e-06
8:129014357 A G 0.029857 -8.6302e-08
8:129014660 C T 0.545508 5.0354e-06
8:129015061 A G 0.367677 -3.8852e-05
8:129020695 T C 0.087022 -1.9598e-05
8:129021866 A G 0.048845 1.1417e-05
8:129022078 C T 1.170450 6.8468e-06
8:129035098 A G 0.087892 -2.6244e-05
8:129036541 C T 0.051874 1.7748e-05
8:129037984 G T 1.525106 1.6252e-05
8:129039094 T C 0.061765 9.3535e-06
8:129039139 C A 0.682603 1.0847e-05
8:129039273 A G 0.103140 -1.0412e-05
8:129041003 G A 0.050695 1.7895e-05
8:129050119 G A 0.991970 -2.3035e-05
8:129050794 G A 1.039581 -2.1591e-05
8:129050802 A C 0.150255 1.4367e-05
8:129058441 C A 0.047975 2.0558e-06
8:129059568 G A 1.152492 -5.6174e-06
8:129060804 A G 0.685547 1.1805e-05
8:129064664 C T 0.062356 -1.6277e-07
8:129069985 A G 0.093893 -1.4663e-05
8:129072161 A G 0.461210 -6.4123e-06
8:129073475 T C 0.028963 1.1243e-05
8:129076509 T C 1.022486 1.0957e-05
8:129078802 C T 0.461546 -3.5117e-05
8:129083584 A G 1.243312 5.5105e-05
8:129084853 T C 0.037269 2.8994e-05
8:129093874 T C 0.051320 7.2468e-06
8:129095624 G A 0.122489 -9.0998e-07
8:129098664 G A 0.073994 -3.3808e-05
8:129099069 G T 0.292970 -3.7353e-05
8:129103830 T C 0.058718 -3.3449e-06
8:129108697 A G 1.073188 7.1568e-05
8:129109974 T A 0.074806 -4.7185e-06
8:129111409 G A 0.362645 -9.6400e-06
8:129111907 T C 0.068459 -6.4766e-06
8:129114078 A G 0.054605 1.5466e-07
8:129114232 A G 1.822706 8.7394e-07
8:129114363 A G 1.089534 2.2204e-05
8:129114714 T C 0.097935 -3.3386e-06
8:129116275 G C 0.036983 -1.3433e-06
8:129119667 C T 0.246987 -6.9121e-05
8:129122576 G A 1.939684 2.6578e-06
8:129125444 G A 0.430894 1.6691e-05
8:129126459 G A 0.130720 2.1603e-05
8:129127594 T C 0.062472 8.3097e-06
8:129129989 A C 0.217595 7.9878e-06
8:129136821 A G 0.062186 3.6198e-06
8:129139206 C T 0.281658 1.0594e-05
8:129140680 G A 0.825208 1.9609e-05
8:129142456 T C 0.081596 -1.9428e-05
8:129153280 T G 0.232963 4.3749e-07
8:129155362 C T 0.088079 1.5602e-05
8:129164272 A G 0.037109 1.9442e-05
8:129172633 A G 0.310292 -4.5317e-05
8:129180816 G A 0.087046 1.5182e-06
8:129187397 T G 0.064182 -5.4488e-06
8:129190365 G A 0.037225 -8.8228e-06
8:129192271 C T 0.453013 2.2047e-05
8:129192349 A G 0.175230 9.8568e-06
8:129195943 G T 0.109192 8.7183e-06
8:129197301 T G 0.021341 8.9198e-06
8:129199961 A G 0.069333 -5.1278e-07
8:129203826 T C 0.496711 -2.8535e-05
8:129203939 G A 0.020875 8.8416e-06
8:129210377 C T 1.838423 -3.5254e-06
8:129214012 T G 0.853508 -1.7699e-06
8:129218144 T C 0.102566 2.2324e-05
8:129223073 T C 0.027471 -1.8932e-05
8:129224939 A G 0.042420 1.2163e-05
8:129225052 A C 0.020453 -2.4438e-05
8:129225159 C T 0.058409 1.9589e-05
8:129228732 T C 0.200899 -1.3876e-06
8:129229061 A G 1.724900 -1.1703e-05
8:129230169 T C 0.023755 -4.1091e-06
8:129242504 T C 0.029799 -2.1663e-05
8:129246415 C T 0.438050 -1.8428e-05
8:129249103 A C 0.089116 -1.0251e-05
8:129253823 G A 1.092353 2.3087e-06
8:129255406 A G 0.106846 -2.7174e-05
8:129264047 G C 1.758772 -5.4309e-06
8:129264589 G A 0.485049 -1.4421e-05
8:129266528 A G 0.086740 -2.5520e-06
8:129275714 G A 0.058406 -1.0511e-05
8:129276947 T G 0.052826 -9.9762e-07
8:129278791 A G 1.864633 9.7953e-06
8:129286041 G A 0.312685 8.4044e-06
8:129286373 C T 1.249700 7.8432e-06
8:129286885 T G 0.727263 2.5184e-06
8:129286961 A G 0.051871 1.8994e-06
8:129289112 T G 0.149545 7.2580e-06
8:129295457 T C 0.108788 -7.0314e-06
8:129297518 T G 0.297603 -1.3145e-05
8:129300304 G C 0.117953 1.7680e-05
8:129304717 T G 0.020328 -1.7531e-06
8:129306101 C T 0.935621 3.4707e-06
8:129306178 A G 0.857479 -9.4147e-06
8:129308765 G A 0.044391 -1.1157e-05
8:129309160 G C 0.860097 -1.1620e-05
8:129309414 C A 0.948190 -6.2380e-06
8:129309632 T G 0.145057 6.9342e-06
8:129316014 A G 0.705834 3.9769e-05
8:129322798 T C 0.160404 -2.9673e-05
8:129325061 A G 0.077649 2.3703e-05
8:129328032 T C 0.072331 6.4019e-06
8:129328917 A G 0.030269 1.7728e-05
8:129338915 G A 0.049597 -2.6580e-05
8:129344553 A G 0.050365 -5.0687e-06
8:129349258 A G 0.035902 2.5427e-06
8:129355154 G T 0.271938 -2.0621e-06
8:129368441 A G 0.102063 -1.0382e-06
8:129373016 C T 0.354561 4.6499e-05
8:129379187 C T 0.047567 -1.2134e-07
8:129381657 G C 0.024822 -1.3393e-05
8:129398680 A G 0.075197 -2.3122e-06
8:129403449 A G 0.051857 -1.6971e-06
8:129404653 A G 0.036446 -1.8387e-05
8:129408584 C T 0.146906 1.3087e-05
8:129412390 C T 0.108223 -1.0386e-05
8:129427518 G A 0.072804 5.2076e-06
8:129428557 T C 0.282671 3.7585e-05
8:129430211 A C 0.272061 -2.9278e-06
8:129430354 A G 0.057144 5.7242e-06
8:129431327 A G 0.105993 3.2624e-05
8:129440579 G A 0.023255 2.2904e-05
8:129457013 G A 1.541350 -5.1411e-05
8:129464913 T C 0.074449 7.5417e-06
8:129471447 T G 0.032580 8.8721e-07
8:129473105 C T 0.046890 9.5567e-07
8:129478011 G A 0.174129 -6.0891e-06
8:129479399 C T 0.160716 -3.7460e-06
8:129483280 A G 0.238848 -1.2456e-05
8:129485867 G C 0.058171 5.1989e-05
8:129490495 G A 0.068727 -5.7494e-06
8:129492318 G A 1.232235 8.5817e-07
8:129494450 G T 0.022534 -6.7337e-06
8:129494981 G A 0.041311 6.0378e-06
8:129505512 A G 0.323153 1.4698e-05
8:129514987 G A 0.530709 -3.3619e-05
8:129515441 C T 0.175849 -2.6175e-05
8:129516804 T C 0.038622 9.4930e-05
8:129527952 A G 0.057219 -2.1057e-06
8:129537048 T C 0.245042 -3.2846e-06
8:129543949 A G 0.258883 -4.7224e-05
8:129545928 G A 1.942104 -9.5920e-06
8:129551262 G A 0.038051 -2.3249e-05
8:129554366 T C 0.092207 -7.3255e-06
8:129559715 C T 0.023051 -1.1218e-05
8:129560060 T C 0.040764 3.0834e-06
8:129567077 C T 0.065892 2.2823e-06
8:129567181 C T 0.260943 -5.2223e-05
8:129572403 A G 0.079046 -1.3804e-05
8:129572483 C T 0.076166 2.2083e-06
8:129574364 A G 0.065919 1.3469e-05
8:129583697 A G 1.355275 4.2901e-05
8:129586776 C T 0.241061 -3.1812e-05
8:129587014 T C 0.184719 9.2146e-06
8:129592535 A G 1.667042 9.2448e-07
8:129593980 C G 0.043293 -2.9294e-05
8:129596877 T C 0.121938 -8.5843e-06
8:129597659 T C 1.580955 -2.0949e-05
8:129615091 C T 0.046027 1.1467e-06
8:129617881 C T 0.626128 -1.5425e-05
8:129617924 T C 0.434780 -1.6535e-05
8:129622023 G C 0.093165 -5.0232e-06
8:129629894 C G 0.037082 1.4474e-05
8:129631018 C T 0.031455 -8.2143e-06
8:129634859 T G 0.034036 -1.6630e-05
8:129636084 C T 0.032251 1.6983e-05
8:129642367 C T 0.146560 -7.1497e-06
8:129662795 A G 0.022677 1.7960e-05
8:129673753 C T 0.049243 -2.1476e-05
8:129679356 G A 0.749300 7.0097e-06
8:129684685 G A 0.292966 7.7433e-05
8:129688330 A G 0.069149 3.0646e-06
8:129700091 G A 0.048111 -1.3705e-05
8:129701533 T C 0.278394 -4.5838e-06
8:129706010 C T 0.157694 -8.4631e-06
8:129725160 G C 0.182387 -2.2252e-05
8:129725280 T C 0.486137 1.3595e-06
8:129738293 T C 0.101050 -2.4400e-05
8:129745068 G A 0.729374 1.7097e-05
8:129751055 T C 1.398619 2.7442e-06
8:129782680 T C 0.055730 4.2581e-05
8:129789148 A G 0.029487 1.1668e-05
8:129793275 T C 0.215294 -1.5417e-05
8:129796929 C A 0.069632 3.6744e-05
8:129803880 C A 0.064161 1.0956e-05
8:129809119 G A 0.130472 1.5830e-05
8:129809609 C T 0.050015 4.2844e-05
8:129811866 G A 0.437867 -3.0579e-05
8:129827641 C T 0.172619 3.6901e-08
8:129835414 A G 0.030241 1.9291e-06
8:129835913 A C 0.069288 -1.8932e-05
8:129840739 C T 1.305899 -6.9422e-08
8:129847569 A C 0.209857 3.2180e-06
8:129852627 G A 0.042321 9.0437e-06
8:129881753 T G 0.062645 1.0375e-05
8:129892954 C T 0.415747 -3.0126e-05
8:129901170 T G 0.135932 2.2481e-05
8:129915383 C G 0.063033 -1.7854e-05
8:129926661 C T 0.774684 -4.9079e-07
8:129939466 C T 0.247164 -2.7393e-05
8:129946154 A C 0.433080 -1.4965e-05
8:129952451 G A 1.001129 2.4258e-05
8:129957683 G A 0.034756 1.4749e-06
8:129960122 C T 0.036307 2.5423e-06
8:129964834 T G 0.126759 4.4132e-05
8:129968597 G A 0.024591 2.5988e-05
8:129976279 C T 0.155494 -1.5328e-06
8:129981358 T C 0.840127 3.3096e-05
8:129998183 G A 0.071862 -1.2383e-05
8:130001033 C T 0.490278 3.9114e-05
8:130001302 C A 0.038996 -3.3979e-05
8:130003263 C A 0.822689 3.7917e-05
8:130004216 T C 1.264880 -1.4374e-05
8:130012381 C T 0.269225 -4.2229e-06
8:130018538 G C 0.178749 -4.9645e-06
8:130024642 G A 0.276266 -1.7875e-06
8:130024945 C T 0.045840 -6.0730e-06
8:130031569 C T 0.040645 -2.0459e-05
8:130031959 T C 0.060806 2.7207e-06
8:130042857 A G 1.518799 -2.0598e-05
8:130055233 C T 0.269113 3.2182e-05
8:130067638 T G 0.209813 -4.7647e-06
8:130068345 G A 0.192464 -6.6390e-06
8:130068442 T A 0.064556 -1.5693e-05
8:130071923 A G 0.028120 7.0882e-06
8:130086306 A G 0.048362 1.2616e-05
8:130093098 A G 0.300578 1.8339e-05
8:130093404 A G 0.031091 2.6368e-05
8:130117222 C G 0.045207 -8.5119e-06
8:130118362 G A 0.031510 -6.8743e-06
8:130128024 C T 0.071549 -1.4067e-05
8:130128118 C A 0.490768 -5.5648e-09
8:130133651 C T 0.029184 7.7406e-06
8:130138997 A G 0.040590 -1.0600e-05
8:130142927 A G 0.046503 -8.3846e-06
8:130148015 T C 0.051939 -1.1550e-05
8:130175513 C T 0.226595 5.2477e-06
8:130175768 G A 0.041005 2.1979e-05
8:130175800 C T 0.572527 1.0318e-05
8:130176987 T C 0.033315 -3.1456e-06
8:130177316 A G 0.047462 -5.5657e-06
8:130178770 C A 0.356254 -1.7783e-05
8:130190148 T C 0.787933 1.9651e-05
8:130207410 G A 0.236985 1.2688e-05
8:130208039 C T 0.263333 5.8309e-06
8:130222310 A G 0.556075 9.3212e-06
8:130222370 T G 0.048179 -2.0674e-05
8:130227504 C T 1.000388 -3.6133e-06
8:130228767 C T 0.042263 1.0975e-05
8:130229419 A G 0.103814 4.2063e-06
8:130230281 A C 0.037697 -1.9059e-05
8:130234167 A G 0.400652 9.4627e-06
8:130234884 A G 0.622341 8.0475e-06
8:130235955 C T 0.031176 1.2054e-05
8:130237181 T G 0.325122 5.6504e-06
8:130238601 T C 0.110664 1.6956e-05
8:130256051 T C 0.030928 1.7314e-06
8:130256356 G T 0.030445 -1.7777e-06
8:130258007 A G 0.042025 -1.2095e-05
8:130268560 T C 0.085455 -5.7696e-06
8:130274576 T C 0.167101 6.9266e-06
8:130277805 G A 0.086084 -4.1826e-06
8:130287260 A G 0.070730 -1.3326e-05
8:130295803 A G 0.027532 -1.5456e-05
8:130296564 T C 0.052541 -2.6237e-05
8:130299533 G A 0.100234 -2.8393e-05
8:130305240 G A 1.212112 1.9637e-06
8:130305930 G A 0.477362 2.1871e-05
8:130316127 A G 0.033794 -3.1807e-06
8:130323798 G T 0.159683 3.0854e-05
8:130327953 C T 0.066093 -1.4896e-05
8:130330686 C T 1.755430 -1.8867e-05
8:130331264 G A 0.094937 -4.0276e-06
8:130332722 T G 1.167417 -2.6969e-05
8:130334913 G T 0.024353 -4.4348e-06
8:130346325 C A 0.087362 -9.6113e-06
8:130347078 G A 0.076166 8.2844e-06
8:130348246 G A 0.025890 -8.3993e-06
8:130352115 T C 0.057253 4.1071e-05
8:130354240 A G 0.160601 -3.7282e-05
8:130360092 A G 1.131413 5.3139e-06
8:130365025 T C 0.717890 1.0419e-05
8:130367554 T G 1.850724 2.8154e-05
8:130370786 T C 1.144727 -1.2854e-05
8:130372746 T C 0.554334 -1.6083e-05
8:130376131 A G 0.490098 -1.1442e-05
8:130377654 C T 0.035093 1.9610e-06
8:130383301 G A 0.084105 -8.3276e-06
8:130390408 C A 0.575318 -6.8263e-06
8:130390571 T C 0.456368 -2.5569e-06
8:130391966 C T 0.100451 -3.7456e-06
8:130392192 T C 0.117015 -6.7634e-06
8:130395548 G A 0.357189 8.5253e-08
8:130403036 A G 0.026060 -1.0264e-05
8:130404121 T C 0.037245 -1.5186e-05
8:130405474 C A 1.034994 1.2298e-05
8:130412095 G T 0.117168 2.5722e-06
8:130421285 C T 0.500971 4.3425e-05
8:130427757 T C 0.038860 -6.7951e-07
8:130430532 G T 1.028276 1.8192e-05
8:130433339 C T 1.062268 1.5103e-05
8:130448080 G C 0.041961 -2.4446e-06
8:130449190 C T 1.935033 8.4353e-06
8:130449535 T C 0.171504 6.0105e-05
8:130454754 C T 0.092700 -4.3217e-05
8:130459030 C A 1.210969 -6.8485e-06
8:130463126 C T 0.188935 6.9061e-06
8:130463999 C T 0.049427 1.0945e-06
8:130470392 A G 0.262558 5.1115e-05
8:130474634 T C 0.074358 -2.0092e-05
8:130476358 C T 0.657604 8.4771e-06
8:130489370 A G 0.300262 5.0852e-07
8:130495087 A G 0.026699 -3.1627e-06
8:130498393 A G 0.047451 -5.2399e-08
8:130498605 G A 0.529570 1.2288e-06
8:130499223 G A 0.558210 1.4130e-06
8:130501930 C T 0.024220 -4.7506e-06
8:130505863 T C 0.020763 -7.9388e-06
8:130521307 T G 0.027063 -7.2093e-06
8:130522151 A G 0.024543 -4.1452e-06
8:130522508 C T 1.190893 1.3941e-05
8:130523279 T C 0.055064 1.1037e-06
8:130523437 G A 0.128829 6.2289e-06
8:130535296 A G 0.764233 -2.3078e-05
8:130541448 C T 0.182176 -1.6872e-05
8:130543568 T C 0.322915 -2.9789e-06
8:130548988 A G 0.020654 -5.9679e-07
8:130549121 G T 0.028011 -8.0848e-06
8:130550088 A G 0.045928 -7.0683e-06
8:130550921 A G 0.097694 -1.3995e-05
8:130554339 C T 0.026233 6.5023e-06
8:130555176 A G 0.031612 -6.4857e-06
8:130558460 A G 0.031323 1.2248e-05
8:130564649 A G 1.789775 7.1653e-06
8:130569398 A C 0.146090 -4.3624e-06
8:130570917 A G 0.035630 -3.2044e-06
8:130572110 C G 0.337507 -3.0551e-05
8:130573637 C T 0.140402 -3.1010e-06
8:130577382 G T 0.875600 1.5658e-05
8:130584475 C T 0.478450 -3.2404e-05
8:130589412 G A 0.052371 6.6451e-08
8:130598950 A G 0.124151 1.4367e-05
8:130599083 A T 0.024686 3.6598e-06
8:130609773 G T 0.020749 -2.5529e-06
8:130621598 A G 0.170314 7.1959e-06
8:130623190 T C 0.118494 1.4020e-05
8:130624121 C T 0.243607 3.4682e-05
8:130624988 C T 0.180996 -1.3878e-06
8:130629300 A G 0.607501 1.6392e-05
8:130634789 G A 0.567791 7.1922e-06
8:130643647 C T 0.204285 -1.4102e-06
8:130645692 G A 0.116114 4.0011e-05
8:130647112 G A 0.079736 5.0658e-05
8:130647309 A G 0.603030 4.0702e-06
8:130666350 A G 1.724237 -1.4180e-05
8:130666609 C T 0.056393 1.0848e-05
8:130667370 A C 0.023296 -7.4031e-06
8:130667601 C A 0.205897 -2.0618e-06
8:130676511 A G 0.586860 1.1555e-05
8:130677813 A G 0.077873 1.9479e-05
8:130685457 G T 0.342100 6.1557e-06
8:130694201 A G 0.081943 1.6655e-05
8:130697170 G A 0.426661 8.0371e-05
8:130699140 C T 0.639014 -2.4075e-05
8:130699861 G A 1.949105 -2.4641e-06
8:130700282 T C 0.296012 -5.9763e-06
8:130701417 T C 1.466031 -2.3431e-06
8:130704068 T C 0.091506 -1.3771e-05
8:130704553 T C 0.033267 -8.0904e-06
8:130705311 A C 1.894249 9.3825e-06
8:130705625 A G 0.072165 -2.1457e-05
8:130706951 C G 0.079838 8.5905e-06
8:130707647 C T 0.070618 3.2224e-05
8:130707656 T C 0.055621 1.1683e-05
8:130708114 C T 0.749923 4.6787e-06
8:130711839 C G 0.167992 1.0787e-05
8:130718662 T C 0.133270 6.4271e-07
8:130725665 T C 0.404752 2.2935e-06
8:130733445 T C 0.099557 -8.1941e-08
8:130735983 A G 0.100319 1.4415e-06
8:130755611 A C 0.464497 5.3144e-05
8:130758181 A G 0.039744 4.3851e-05
8:130758700 C T 0.086243 1.4987e-06
8:130760850 G A 0.925360 8.5424e-05
8:130762616 G A 0.071345 -3.1186e-06
8:130762837 T C 0.097266 9.7449e-08
8:130763236 A G 0.131220 1.2268e-06
8:130773291 C A 0.035504 -1.4326e-05
8:130773915 A G 0.273431 7.6016e-07
8:130774897 C T 0.380814 2.6605e-05
8:130786737 G A 0.404354 3.2043e-05
8:130787530 T G 0.052476 2.6381e-05
8:130789472 T C 0.260437 -6.3264e-06
8:130789767 A G 0.113530 3.7782e-07
8:130804169 A G 0.750599 1.0839e-05
8:130812253 A G 0.098897 1.3564e-05
8:130830683 T C 0.332469 -4.2418e-05
8:130832513 A G 0.063335 2.4457e-05
8:130837596 A G 1.191736 2.5255e-05
8:130850943 C T 0.415254 -8.7708e-06
8:130863679 T A 1.942264 -1.6341e-05
8:130864456 G A 0.122179 -8.1905e-06
8:130875935 T C 0.024727 1.2702e-05
8:130887758 A G 0.020521 6.8541e-06
8:130898478 G A 0.169672 2.3207e-05
8:130899489 C G 0.459279 1.8881e-05
8:130902458 T G 0.029317 6.6591e-06
8:130909688 C T 0.058936 -2.7377e-05
8:130916295 A G 0.047502 1.0314e-05
8:130916529 T C 0.029187 1.4012e-05
8:130916615 A C 0.037432 -1.7925e-05
8:130922524 A G 0.905998 -2.1099e-05
8:130929097 T C 0.185158 3.5201e-05
8:130929372 C T 0.196139 -1.5584e-05
8:130930758 G A 0.096776 -2.5745e-06
8:130930831 C T 0.051637 1.1235e-06
8:130931098 A G 0.033828 -4.0972e-06
8:130932174 T C 0.931932 -1.2793e-05
8:130938889 A G 0.105123 9.0483e-06
8:130939125 G A 0.125671 1.9240e-05
8:130961764 T C 0.188428 -1.4757e-05
8:130961784 A T 0.073576 -4.6169e-06
8:130967897 C T 1.342216 -2.1309e-05
8:130980472 T C 0.121224 1.9225e-05
8:130981908 A C 0.438047 -1.3336e-05
8:130991818 G T 0.481989 -2.7588e-05
8:130999406 A G 0.032210 -1.9868e-05
8:131005345 G A 0.627719 -1.5204e-05
8:131011274 T C 0.061578 2.4766e-05
8:131016944 A G 0.160805 2.7675e-05
8:131024198 C T 0.644273 6.2463e-05
8:131026260 G A 1.081752 1.6984e-05
8:131039109 C T 1.091802 8.6168e-05
8:131048791 C T 0.893558 3.5391e-05
8:131054290 C A 0.064029 1.9881e-05
8:131057877 T C 0.125834 6.5168e-06
8:131059500 C G 0.626553 -1.6025e-06
8:131060710 T C 0.029463 -3.3044e-05
8:131063968 G A 0.023972 1.4951e-05
8:131078287 C T 0.170630 2.1581e-05
8:131092413 C T 0.057977 5.1824e-06
8:131099914 C A 0.160716 1.7332e-05
8:131102583 T C 0.035436 -1.6316e-05
8:131118180 G A 0.105068 3.9148e-05
8:131122500 T C 0.046119 -2.2854e-06
8:131124559 C T 0.929627 -3.3436e-05
8:131125713 T C 0.350413 -3.2407e-05
8:131129121 T C 0.052565 6.8794e-06
8:131130002 T C 0.032869 -3.0554e-06
8:131131148 A G 0.042634 -1.0390e-05
8:131139097 G A 0.037021 4.8054e-07
8:131140729 T G 0.170341 2.5914e-05
8:131149714 T C 0.103912 -1.4481e-05
8:131156638 T C 0.050399 1.8628e-06
8:131159875 C T 0.041009 8.9956e-06
8:131165000 T C 0.078760 -1.4679e-05
8:131177695 T C 0.023860 1.5618e-05
8:131177891 G C 0.092720 1.9621e-05
8:131182323 C G 0.175492 2.1941e-05
8:131193223 T C 0.035113 -1.2531e-05
8:131200560 C T 0.046265 9.9125e-06
8:131206317 A G 0.037095 2.6885e-05
8:131220626 T C 0.045452 -3.7100e-05
8:131224976 C T 0.413276 -1.8033e-05
8:131226193 T C 0.053659 1.0537e-05
8:131247022 C T 0.585885 -1.1071e-05
8:131257748 G C 0.058820 -9.4094e-06
8:131259140 A C 0.213740 -1.5756e-05
8:131260239 A G 0.169753 -8.1931e-06
8:131277252 G T 0.212418 -1.0538e-06
8:131331492 T C 0.050793 5.4295e-06
8:131336640 G A 0.053139 -1.5260e-05
8:131339410 T G 0.053942 -1.7647e-05
8:131342304 G T 0.024248 1.5276e-05
8:131352319 C A 0.025815 3.4385e-05
8:131354150 A G 0.039832 7.0165e-06
8:131374673 C T 0.047438 -1.7944e-06
8:131384889 G A 0.171664 2.1554e-05
8:131386853 A G 0.029827 -4.1475e-05
8:131390803 T G 0.079291 -7.2345e-06
8:131391849 G T 0.020654 1.7696e-05
8:131395838 T C 0.081769 3.5940e-05
8:131403992 T C 0.133389 2.0059e-05
8:131408366 C T 0.057719 -4.3431e-06
8:131408566 C T 0.168458 4.6217e-06
8:131411149 T G 0.099642 -1.0672e-05
8:131411249 C T 0.616344 2.3199e-05
8:131435691 C T 0.231093 -4.0836e-06
8:131438202 A G 0.057253 -3.2868e-06
8:131442851 C T 0.360480 -1.2107e-05
8:131443061 A G 0.113952 6.4900e-06
8:131446028 A G 0.049484 3.7044e-06
8:131452908 T C 0.086740 7.4059e-06
8:131455229 A G 0.070699 1.2062e-05
8:131460254 A G 0.142415 1.1605e-05
8:131469609 A G 0.198941 1.1981e-05
8:131478440 T G 0.807420 -1.3633e-05
8:131489046 C A 0.907066 3.5083e-06
8:131489299 G A 0.491604 -2.6274e-05
8:131490336 A G 0.129268 3.0699e-05
8:131501298 G A 0.374409 4.5453e-06
8:131504525 C G 0.615235 2.4381e-05
8:131506915 G A 0.597614 -4.1686e-05
8:131511982 A G 0.818466 -5.0045e-05
8:131512403 A G 0.148134 1.7945e-05
8:131516058 C T 0.056818 2.8887e-05
8:131518217 G T 0.652773 -1.3324e-05
8:131518268 C T 0.854481 -1.9594e-05
8:131518709 C T 1.973162 -1.0631e-06
8:131519040 C G 0.022609 -8.9044e-06
8:131521571 G A 0.142558 -4.9766e-05
8:131523839 G A 0.367273 1.8092e-05
8:131526228 A G 0.044283 2.1361e-05
8:131531571 A C 0.925551 -1.1104e-04
8:131534900 T G 0.082585 -9.5983e-06
8:131538921 T C 0.397619 2.4661e-05
8:131541781 A G 0.063458 -1.5156e-05
8:131544257 T C 1.004396 -1.3595e-05
8:131550333 T C 0.372243 2.4157e-05
8:131550957 A T 0.319933 -5.5016e-06
8:131553214 G T 0.336436 7.9801e-06
8:131554104 C T 0.442650 1.6708e-05
8:131554154 A C 0.089191 -9.8263e-06
8:131555458 A G 0.855627 -3.5953e-05
8:131555522 A C 0.052901 -4.5065e-06
8:131562161 T C 0.089871 2.8580e-05
8:131565700 A G 0.068255 -2.8967e-05
8:131570062 T C 0.118144 -9.5733e-06
8:131571545 T G 0.052395 1.3510e-05
8:131573127 G A 0.589118 5.9268e-06
8:131576659 A G 0.042443 3.1069e-06
8:131584754 A C 0.323463 3.5025e-06
8:131585963 T G 0.244767 1.4113e-05
8:131586124 G A 0.221692 9.1498e-06
8:131589205 T C 0.102403 -8.7056e-08
8:131592090 A G 0.417100 1.4664e-05
8:131596552 G A 0.566013 -7.5489e-06
8:131602193 G A 0.698028 1.4784e-05
8:131604536 G A 0.021001 -2.4051e-06
8:131611284 A G 0.117797 1.4764e-05
8:131618695 A G 1.907742 1.1324e-05
8:131620314 C T 0.396158 4.1126e-06
8:131623265 G A 0.131719 -5.1632e-08
8:131631580 T C 0.060051 -1.1716e-05
8:131632412 T C 0.227819 6.5814e-06
8:131636781 T C 0.923460 -2.8486e-06
8:131639978 T C 0.262850 1.3143e-06
8:131641096 A G 0.105320 -6.0295e-06
8:131641281 T C 1.282831 9.7601e-06
8:131647772 A G 0.061040 -6.1643e-06
8:131648042 G A 0.117627 -7.0824e-06
8:131648228 G A 0.089351 -8.0622e-06
8:131648838 T C 0.038585 -2.3786e-05
8:131648917 G A 0.157153 4.3357e-06
8:131649028 T C 0.904543 2.4060e-05
8:131649645 T C 0.187269 5.3104e-07
8:131650003 A G 0.031928 1.4848e-05
8:131650813 G A 0.924164 1.8592e-07
8:131650859 T C 0.178375 -3.8133e-06
8:131651760 G A 0.224198 4.0908e-05
8:131651990 T G 0.036317 -9.7749e-06
8:131652084 T C 0.047054 3.9980e-06
8:131652191 C T 0.190927 -1.9920e-05
8:131652548 A C 0.950278 9.2202e-06
8:131654196 C A 0.785583 -1.4979e-07
8:131658342 T C 0.075078 -1.4601e-06
8:131659295 C T 0.353092 -6.3141e-07
8:131659804 T C 0.034739 8.4105e-06
8:131664054 A G 0.396450 3.1929e-06
8:131666915 C G 0.181962 -7.1460e-06
8:131668599 T C 0.158643 -5.0983e-06
8:131670595 T C 0.292334 -1.1116e-05
8:131672568 C T 0.505013 -7.8357e-06
8:131681862 T C 0.036524 2.5254e-06
8:131683572 G A 0.063311 8.3179e-06
8:131686686 A G 0.261361 -2.0490e-05
8:131687013 C T 0.108509 -7.1097e-06
8:131691524 C A 0.272802 -2.4715e-05
8:131691963 T C 0.091367 -1.2795e-05
8:131705786 T C 0.085387 4.0607e-06
8:131711604 T C 0.036405 1.9513e-06
8:131720773 C T 0.416686 5.0287e-07
8:131728942 T C 0.093114 -1.0039e-05
8:131729474 T C 0.134854 -9.5147e-06
8:131729885 G A 0.373440 2.7181e-06
8:131741221 A G 0.108645 -3.6916e-06
8:131741257 C T 0.389960 2.7236e-05
8:131745564 C T 0.192151 1.7561e-05
8:131746474 T C 0.051188 1.0594e-05
8:131747584 T C 0.092615 -5.3373e-06
8:131753449 G A 0.227747 3.9785e-06
8:131755543 T A 0.041791 -1.7072e-06
8:131761368 A G 0.365566 2.2626e-05
8:131762945 C T 0.020817 -3.0106e-06
8:131765265 C T 1.169852 8.7715e-06
8:131769694 G A 1.351491 4.0197e-06
8:131771222 C T 0.382524 -1.1065e-05
8:131772959 C T 0.127888 -8.2064e-06
8:131777445 C T 0.146750 -1.3115e-05
8:131778104 A T 0.649879 -3.3574e-05
8:131778235 C T 0.511537 -2.2645e-05
8:131778855 T C 0.574165 5.0286e-06
8:131778872 G A 0.844635 -5.4385e-06
8:131780406 A G 0.084458 -9.5397e-06
8:131782164 C T 0.049614 -1.9930e-05
8:131788694 G T 0.282892 -3.4730e-05
8:131792177 G C 0.044510 4.4834e-06
8:131793283 A G 0.115723 -9.0897e-06
8:131795489 A G 1.203235 -8.0582e-06
8:131812033 A G 0.284824 2.2077e-05
8:131813433 C A 0.262188 1.9029e-05
8:131825736 G T 0.212883 -1.8415e-05
8:131826700 A G 0.440675 4.6493e-05
8:131829520 T C 0.477910 -7.4023e-06
8:131835695 C T 0.037004 2.2829e-06
8:131848260 T C 0.020409 -1.2800e-05
8:131848465 G A 1.639615 1.5583e-06
8:131856583 C T 0.475020 -1.5907e-05
8:131861364 A G 0.046945 -6.6398e-06
8:131862097 T C 0.047672 9.0443e-07
8:131865185 C T 0.104242 -1.7607e-05
8:131865685 A G 0.031622 -1.0364e-06
8:131872161 T C 0.043154 2.1676e-06
8:131878963 G A 0.122543 8.8341e-06
8:131879659 T C 0.776506 2.4156e-06
8:131884886 C T 0.429408 1.4009e-05
8:131892909 C T 0.804599 -3.3741e-06
8:131896535 T C 0.105170 -1.4147e-05
8:131897725 T C 1.515192 -3.8951e-06
8:131901984 T C 1.367942 -1.7911e-05
8:131905190 A G 1.144064 -1.3222e-05
8:131910823 A G 0.029949 -1.1075e-05
8:131914129 A G 0.046044 -1.1763e-05
8:131914317 C A 0.195357 -8.4221e-06
8:131921592 G A 0.368990 -9.5991e-06
8:131930260 A C 0.703535 -2.1758e-05
8:131943782 A C 0.064794 -9.8853e-06
8:131954652 C T 0.487184 -3.0565e-05
8:131960656 C T 0.180592 1.6873e-05
8:131965372 T G 0.115332 -7.7943e-06
8:131970428 T C 0.148841 1.3975e-05
8:131976120 G A 1.660654 -1.2893e-05
8:131976345 A G 1.832113 -1.1799e-05
8:131978175 G A 0.114676 1.7338e-05
8:132002356 T C 0.021915 1.4166e-05
8:132002814 T C 0.315347 -3.2957e-06
8:132016858 T C 0.063159 6.2305e-07
8:132021963 A G 0.980448 2.7216e-05
8:132028015 A G 0.095858 -1.2091e-05
8:132029264 T C 0.067656 -1.8166e-05
8:132044385 A G 1.371964 2.5424e-05
8:132049993 A G 0.038510 -2.1562e-05
8:132051970 A C 0.032275 1.3059e-05
8:132057526 G A 0.152417 2.5565e-06
8:132059157 G A 0.081779 -9.1665e-06
8:132059462 A G 0.056308 -9.1318e-07
8:132060001 A C 0.104235 -1.5675e-05
8:132064407 A G 0.053143 -5.5324e-06
8:132065759 T C 0.033230 -6.9489e-06
8:132081604 C T 0.289495 -1.3609e-05
8:132097118 A C 0.259580 -1.1001e-06
8:132119320 C T 1.845213 1.0864e-05
8:132122164 T C 0.102263 1.5170e-05
8:132123942 T G 0.159098 5.4306e-06
8:132127890 C A 0.079549 1.0597e-05
8:132132056 T C 0.023812 -7.2591e-06
8:132135235 T C 0.138036 -2.0833e-05
8:132145040 C T 0.215382 -1.1043e-06
8:132146269 A G 1.233605 -1.0452e-06
8:132154692 T C 0.104344 1.1484e-05
8:132155697 C T 0.071335 -5.5570e-06
8:132163574 T G 0.414020 8.5032e-06
8:132163814 C T 0.473262 1.6609e-05
8:132163988 C T 0.796303 3.7568e-05
8:132180664 A C 0.939646 5.6090e-07
8:132183949 C T 0.386254 -1.6713e-05
8:132191659 G A 0.182669 -3.5199e-07
8:132191936 T C 0.305032 5.7773e-06
8:132199681 A C 0.042192 2.1613e-06
8:132201950 G A 0.045248 -3.0479e-05
8:132206415 C T 0.056631 1.3899e-05
8:132212990 T C 0.104551 1.0516e-05
8:132214331 A G 0.064576 6.7873e-06
8:132214892 A G 0.031037 1.3346e-05
8:132215578 A G 0.051229 -1.3586e-05
8:132216978 A G 0.098659 -3.9553e-06
8:132219983 G T 0.277874 2.3546e-05
8:132225617 A C 0.045207 3.0740e-05
8:132226651 T C 0.139733 -4.3209e-06
8:132230276 T C 0.138669 1.7608e-06
8:132235416 G C 0.277674 1.9534e-05
8:132242260 A G 0.022527 7.0600e-06
8:132243652 T G 1.250475 -1.0335e-05
8:132251122 G A 0.053156 1.3639e-05
8:132252439 G A 0.143758 -7.0032e-06
8:132256517 A G 0.084108 -2.6434e-05
8:132257985 T C 0.036014 -2.4051e-05
8:132261335 T C 1.224902 -1.6180e-05
8:132261651 T G 0.026247 -7.8560e-06
8:132268731 A C 0.498261 -2.7041e-05
8:132273362 G C 0.129554 2.2403e-05
8:132273687 G A 1.643794 -1.1312e-05
8:132287844 T C 0.366191 1.7683e-06
8:132291576 C T 0.101961 6.7674e-06
8:132292717 A C 0.634114 9.5980e-06
8:132296996 G A 0.092859 -5.0745e-06
8:132303495 G T 1.391116 -1.2560e-05
8:132306882 A G 1.182836 1.6474e-05
8:132309044 C G 0.122462 -1.8093e-06
8:132320873 C G 0.192729 1.3259e-05
8:132328154 T C 0.898050 5.3711e-06
8:132328862 C T 0.188377 1.6566e-05
8:132329323 G T 0.891233 7.7117e-06
8:132330641 T C 1.774602 -5.5434e-06
8:132337843 A G 0.079671 6.6280e-06
8:132338543 A C 0.093988 1.5859e-05
8:132340423 A G 0.584528 -1.4791e-08
8:132345552 A G 0.258553 -3.0674e-06
8:132351580 A G 0.360544 -1.4031e-05
8:132353735 A G 1.359320 -1.0754e-05
8:132356829 C G 0.103497 5.8633e-06
8:132358549 A G 1.701948 -1.8008e-05
8:132358915 G A 1.391092 7.6327e-06
8:132358990 C A 1.052629 1.2996e-05
8:132359092 T C 0.054894 2.5001e-05
8:132359241 A G 1.114652 4.1516e-06
8:132359898 A C 0.693513 1.9029e-05
8:132363722 C A 0.625170 1.6134e-05
8:132365930 C G 0.161250 4.1556e-06
8:132377428 C T 0.095260 -7.7898e-06
8:132377656 G C 0.078940 9.9535e-06
8:132389407 A T 0.037707 -6.0329e-07
8:132391368 C A 0.031703 1.2385e-05
8:132392888 C T 0.045932 7.3245e-07
8:132393015 G T 0.156674 1.3560e-05
8:132398682 T C 1.154233 -1.2868e-05
8:132404887 C T 0.142238 1.1173e-05
8:132405004 A G 0.037017 -9.4863e-06
8:132406256 G A 0.180612 -1.0839e-05
8:132407091 A G 0.061547 -5.4520e-06
8:132411924 A G 0.870589 -1.4806e-05
8:132416892 T C 0.171348 -6.5724e-06
8:132424218 A G 0.030571 -7.2540e-07
8:132426760 C T 0.694091 8.6062e-06
8:132428003 G A 1.814156 -5.9887e-06
8:132431443 C T 0.078138 5.4956e-06
8:132433065 C T 0.044895 6.5967e-08
8:132437600 G A 0.052136 -1.8027e-05
8:132437929 A G 0.910207 -1.5307e-05
8:132445019 A C 0.084734 1.1593e-05
8:132455149 G T 0.039081 2.2500e-05
8:132456374 T C 0.136319 -1.3185e-05
8:132458270 G A 0.904761 -1.2049e-05
8:132458949 T C 0.272261 -2.8733e-06
8:132468681 T C 0.050385 1.1813e-05
8:132476129 C T 0.183373 -1.2737e-05
8:132482595 C T 0.577956 1.6779e-05
8:132491640 A C 0.044167 -2.9286e-06
8:132495739 A C 0.143214 1.6171e-05
8:132495773 T C 0.070285 5.7438e-07
8:132505169 G A 0.218524 -1.1622e-05
8:132505408 G A 0.024363 2.0788e-05
8:132511008 A G 1.835340 -1.7846e-06
8:132515975 T C 0.781595 7.7751e-06
8:132520077 A G 0.030976 -7.4297e-06
8:132520387 T C 0.060588 -2.5906e-05
8:132523728 C T 1.022884 -6.6365e-06
8:132528118 G A 0.076588 -1.5791e-05
8:132529581 C G 0.139002 -2.2604e-05
8:132529783 T C 0.028650 -1.9328e-05
8:132532229 A G 0.394325 1.4016e-05
8:132536959 A G 0.023751 3.5214e-06
8:132538742 G A 0.202912 -9.4929e-06
8:132538771 T C 0.029402 4.2540e-06
8:132540903 T C 0.026406 1.5728e-06
8:132542601 C T 0.984918 9.2950e-06
8:132554452 A G 0.080552 1.4331e-05
8:132564658 T C 1.617704 5.4830e-06
8:132576738 C T 0.043508 1.5013e-05
8:132578674 A G 0.634815 7.9139e-06
8:132593898 G A 0.087083 1.6997e-05
8:132600033 A G 0.066939 -5.3446e-06
8:132600672 A G 1.032934 -5.5358e-06
8:132604391 T G 0.068238 -4.6631e-06
8:132611306 C T 0.144278 7.9537e-06
8:132613469 G A 0.376836 -2.6167e-06
8:132619806 A G 0.026767 1.2786e-05
8:132636887 T G 1.366327 -4.8396e-06
8:132637146 A C 0.052925 1.4383e-05
8:132638331 T C 0.414275 1.2853e-05
8:132663397 T C 0.056753 2.5745e-06
8:132664195 A G 0.053704 -2.1638e-06
8:132668850 G A 0.142915 5.6187e-06
8:132670760 G T 1.722931 1.5622e-05
8:132673334 C T 1.839029 7.2601e-06
8:132689083 G A 0.033957 1.4286e-06
8:132692841 G A 0.045578 5.8080e-06
8:132696305 T C 0.400645 -4.3472e-06
8:132699222 G A 0.035304 -2.8324e-06
8:132701883 T C 0.341995 1.2548e-06
8:132712107 G A 0.036728 -9.6290e-06
8:132712716 G A 0.021990 -1.0415e-05
8:132714206 A G 0.124627 -3.1322e-06
8:132715193 A G 0.260114 2.3740e-05
8:132716521 G A 0.035151 1.1202e-05
8:132718862 A G 0.024666 1.2427e-05
8:132721564 C T 0.294081 3.4674e-05
8:132725091 A G 1.320103 -1.9220e-05
8:132725521 A G 0.080790 -7.4127e-06
8:132726633 T C 0.064498 -2.9864e-05
8:132727027 C A 0.327335 1.0573e-06
8:132731297 T C 0.029677 -3.5766e-06
8:132731452 T G 0.960474 7.5850e-06
8:132737061 A G 0.056566 -1.3032e-05
8:132738156 T C 0.251458 1.3384e-05
8:132738302 A G 0.043392 -1.0938e-05
8:132740274 A G 0.054360 4.1696e-06
8:132746784 C A 0.057658 -7.2576e-06
8:132762048 G A 0.031394 6.9255e-06
8:132770828 A G 0.032309 -2.1892e-05
8:132773371 G A 0.153550 1.3246e-05
8:132781929 A C 0.047332 -2.0216e-05
8:132795112 T G 0.089041 6.6681e-06
8:132796331 A G 0.175108 -6.9176e-06
8:132806197 A G 0.102566 4.2219e-06
8:132838921 C T 0.136989 1.8713e-05
8:132844780 C T 0.024455 2.3716e-05
8:132844864 C T 0.041434 -1.9773e-06
8:132849156 C T 0.795113 1.7344e-05
8:132852258 T C 0.089378 2.0299e-05
8:132868221 G A 0.865170 3.7595e-07
8:132868699 A G 0.060156 -1.0473e-05
8:132881255 A G 0.230879 1.8444e-06
8:132889906 G A 0.274226 2.6725e-06
8:132898656 T C 0.031676 -2.6820e-06
8:132898892 T G 0.513281 1.7136e-05
8:132900471 T C 0.031248 3.4763e-06
8:132920828 T C 0.033954 3.7897e-06
8:132923442 A G 0.334546 2.3992e-05
8:132936961 T C 0.059619 -6.4974e-06
8:132943652 C T 0.652783 6.6288e-06
8:132947985 A G 0.028779 -2.8723e-06
8:132952527 G A 0.029527 -3.1342e-06
8:132955121 C T 0.142266 -8.6729e-06
8:132962701 T C 0.626224 9.1530e-06
8:132965844 A G 0.038510 1.0832e-05
8:132968567 A G 1.630048 -9.5131e-06
8:132969904 A G 0.025798 2.5490e-06
8:132982824 G A 0.977371 -1.4498e-05
8:132983982 G A 0.033311 3.5356e-06
8:132984334 G A 0.079637 2.8141e-05
8:133002834 G A 0.431862 -4.1293e-06
8:133027564 T G 0.026726 -5.4611e-06
8:133035311 C T 0.635046 3.4734e-06
8:133036251 A G 0.923803 2.6295e-06
8:133037144 T G 0.614603 -1.7734e-05
8:133048502 G A 0.165235 -2.8950e-05
8:133049035 A G 1.433559 1.8085e-05
8:133053318 C T 1.425046 1.2668e-05
8:133054704 A G 0.033879 5.1439e-06
8:133056237 G A 1.259498 1.9692e-05
8:133056334 C T 0.552420 3.8568e-05
8:133062332 C G 0.514176 4.0204e-05
8:133062634 A C 0.595673 1.6315e-05
8:133065108 T C 0.167489 6.2666e-05
8:133067265 T C 0.047594 -2.7583e-06
8:133067315 A G 1.300419 2.5573e-05
8:133067537 A G 0.039792 3.4873e-06
8:133070825 A G 0.048879 9.0476e-06
8:133072858 C T 0.142728 -1.5686e-05
8:133077371 G T 0.085373 -3.2227e-05
8:133080830 T G 0.179949 -3.8618e-05
8:133081002 G C 0.029949 -1.6276e-05
8:133086362 A C 0.034896 -1.7795e-05
8:133088960 A G 0.050855 -2.6339e-05
8:133089975 G A 1.537492 2.0711e-06
8:133091680 T C 0.030833 7.0831e-06
8:133092138 A G 0.654711 1.2607e-05
8:133101576 G T 0.065042 -2.1374e-05
8:133102651 G A 1.901490 7.6462e-06
8:133103290 C T 0.115050 9.2936e-07
8:133105833 T G 0.268855 6.2207e-06
8:133107657 C T 0.050331 -1.3038e-05
8:133112481 A G 0.028858 7.3101e-06
8:133112917 G A 0.330816 1.8188e-05
8:133116251 T C 1.184961 2.2517e-05
8:133124902 G T 1.019403 -1.0831e-05
8:133129541 G A 1.969646 1.4576e-05
8:133131730 T C 0.537971 -2.1129e-05
8:133132221 C A 0.230994 3.2263e-06
8:133137686 T C 0.029704 -6.2163e-06
8:133141084 T G 0.540018 3.6838e-05
8:133148516 T G 0.085971 -6.8899e-06
8:133148934 T C 1.778440 3.1045e-06
8:133150103 T C 0.450160 1.2613e-05
8:133156106 A G 1.747431 1.0697e-05
8:133156405 T C 0.022670 1.0532e-05
8:133161324 T C 1.051273 1.2482e-05
8:133162001 A G 0.438016 2.5040e-05
8:133183864 A C 0.049287 1.0474e-07
8:133185960 A G 0.144877 -7.4876e-06
8:133187309 T C 0.077944 1.0512e-05
8:133192835 G A 0.051018 5.9066e-06
8:133195739 C T 0.115196 -1.0069e-06
8:133200726 C A 0.078108 -7.8481e-06
8:133212468 C T 0.040587 1.5244e-06
8:133217217 C T 1.384381 9.9170e-06
8:133219987 G A 0.890658 1.8460e-05
8:133229489 A G 0.028922 4.6092e-06
8:133231539 T C 0.110413 -1.2097e-05
8:133231809 T C 0.104218 -1.6547e-05
8:133234544 C T 0.077873 9.4417e-06
8:133245240 T C 0.081592 -2.4633e-05
8:133254508 A G 0.038027 1.5903e-05
8:133265118 G T 1.239711 2.8092e-05
8:133272932 A G 1.522277 4.6188e-06
8:133273304 A C 1.063760 1.7853e-05
8:133276712 A G 0.068571 1.5995e-05
8:133282546 C T 0.035702 -5.7492e-06
8:133288235 T C 0.077927 1.5519e-05
8:133289632 T C 0.043164 6.1089e-06
8:133291497 T C 1.061741 9.4231e-07
8:133293335 G A 0.107876 5.0428e-06
8:133299453 A G 0.032220 -8.8948e-06
8:133304768 A G 0.033182 -1.6132e-05
8:133305181 A C 0.033260 -2.9155e-06
8:133310237 C T 0.125919 -1.3151e-05
8:133314480 T C 0.095698 -2.5410e-05
8:133315127 A G 0.271748 2.6306e-06
8:133320536 C T 1.412089 -5.1135e-06
8:133321356 T C 0.045615 1.9091e-05
8:133325534 A G 0.023523 -1.7886e-05
8:133325922 C T 1.003257 1.8039e-06
8:133331038 G A 0.162974 -1.2190e-05
8:133337663 G T 0.529699 3.0900e-05
8:133339397 C A 0.355700 1.2701e-05
8:133340776 T C 0.994309 2.7822e-05
8:133342410 A G 0.036055 -3.6404e-06
8:133347644 A G 0.024316 -1.3790e-05
8:133348013 A G 0.840899 2.8217e-05
8:133348648 C A 1.498574 1.5074e-05
8:133349985 A C 0.455950 -4.9967e-06
8:133353133 T G 0.037446 -1.7429e-05
8:133353397 T G 0.031533 -3.2709e-06
8:133354450 T C 0.229097 1.3880e-05
8:133355342 C T 1.818463 1.1718e-05
8:133355895 A C 0.050957 1.1537e-05
8:133356958 A G 0.129326 -9.4500e-06
8:133361917 T C 0.697824 -1.9324e-06
8:133362019 T G 0.385989 -2.2411e-06
8:133363129 G A 0.344762 1.5138e-06
8:133364229 T G 0.602853 1.9294e-06
8:133367096 T C 0.488068 1.0985e-05
8:133368064 A G 0.056893 1.2850e-05
8:133370727 A G 0.099832 -7.7630e-06
8:133371119 A G 0.182560 2.2342e-06
8:133372642 C T 0.135269 -1.0580e-05
8:133373048 G A 0.067065 9.3029e-06
8:133375919 C T 0.030054 2.0317e-05
8:133379521 G A 0.841487 9.9927e-06
8:133383299 T C 0.029619 7.1566e-07
8:133394038 G C 0.050086 -7.5095e-06
8:133408778 G A 1.792114 -1.8922e-05
8:133410500 T C 0.135157 1.5528e-05
8:133413189 G A 0.025101 -8.8539e-06
8:133414634 G A 1.339051 -2.1203e-05
8:133418373 C T 0.049964 -1.4189e-06
8:133418947 C T 0.412038 -1.3884e-05
8:133419545 G A 1.928043 -9.4738e-06
8:133423791 A G 0.114635 3.7920e-05
8:133426855 C T 0.306508 2.6201e-05
8:133436423 A G 0.033917 3.9607e-06
8:133436942 C T 0.463324 2.3901e-05
8:133437151 C T 0.032975 -1.7192e-06
8:133437168 T C 0.041464 -9.2577e-06
8:133437574 A G 0.052129 1.3204e-05
8:133438861 A G 0.560043 8.6966e-06
8:133441144 A C 1.249064 -9.4202e-06
8:133441387 T C 0.021494 1.1480e-05
8:133443820 A G 0.041780 2.1327e-05
8:133445414 C A 0.453696 -4.3240e-05
8:133452802 A C 0.299477 4.0232e-05
8:133456441 G T 1.662880 1.5954e-05
8:133457194 C T 0.036290 -3.0044e-05
8:133457294 T C 0.045748 3.1467e-06
8:133458487 C A 1.148640 4.0644e-05
8:133460124 A G 0.115961 5.2026e-06
8:133461462 C T 0.066749 -4.0601e-06
8:133462140 G C 0.110555 2.6474e-05
8:133464155 C A 0.094797 -3.7929e-06
8:133464538 G A 1.868913 3.3251e-05
8:133467822 C T 0.072382 -1.6961e-05
8:133470249 C T 0.295496 1.0330e-05
8:133474876 G A 0.467421 -3.3801e-05
8:133476633 C T 0.509562 -2.6752e-05
8:133479962 G A 0.045272 -3.6399e-06
8:133481225 A G 0.420538 -2.7830e-05
8:133487525 A C 1.837407 1.4127e-05
8:133489801 G T 0.038948 -4.1204e-06
8:133491058 T C 0.407445 1.0293e-05
8:133491779 G A 1.421517 2.7672e-05
8:133495045 A G 0.118450 4.8918e-06
8:133497127 A G 0.646364 5.3705e-06
8:133499220 T C 0.081399 -7.6378e-06
8:133500319 A G 0.544733 -2.0405e-05
8:133506571 G A 0.099411 -1.3511e-06
8:133507225 G A 0.519411 4.6131e-06
8:133511217 A C 1.275858 -4.9988e-06
8:133511633 G T 0.071056 1.1453e-06
8:133513572 C T 0.033764 -1.5539e-05
8:133519098 C T 0.416835 -1.8720e-05
8:133519265 T C 0.113568 3.0724e-05
8:133519394 G A 0.184743 5.0431e-06
8:133525775 G A 0.109651 2.3415e-05
8:133527291 C A 0.631748 2.5087e-05
8:133528579 G A 0.490237 2.2500e-05
8:133529038 G A 1.408387 -6.3427e-05
8:133529334 T C 0.034838 1.1086e-05
8:133536025 A G 0.739013 -1.5615e-05
8:133538110 T C 0.055288 2.3065e-05
8:133538963 C T 1.323582 -2.0334e-05
8:133540106 A G 0.051902 -5.6561e-06
8:133547763 A G 0.099581 1.6051e-05
8:133547791 C T 0.024547 -7.5072e-06
8:133549345 T C 0.081943 9.0867e-06
8:133558657 C T 0.348142 9.9067e-06
8:133568876 A T 0.076027 3.5160e-06
8:133572552 T G 1.349607 9.3634e-06
8:133573931 G T 0.297471 4.5857e-06
8:133574214 A C 0.786053 -2.2022e-05
8:133576235 A G 0.042743 8.1755e-06
8:133576789 T C 0.050266 5.6241e-06
8:133579033 G C 0.098122 1.5466e-05
8:133584558 G A 0.179320 -8.6530e-06
8:133597263 C T 0.182037 -1.1152e-05
8:133602619 A G 0.063832 6.6183e-06
8:133603369 G A 0.120279 2.1586e-05
8:133607738 C T 0.402723 -2.3414e-06
8:133629614 C T 0.952266 -6.6204e-06
8:133636715 T G 1.958879 -9.1498e-07
8:133637659 A G 0.833749 -1.5364e-06
8:133639584 G A 0.257839 8.5865e-06
8:133639823 G A 0.056012 -1.7071e-05
8:133640322 T C 0.163786 -1.3701e-05
8:133647268 G T 0.111769 2.7579e-06
8:133649390 T C 0.028474 -1.2784e-05
8:133649465 C A 0.385550 -4.9441e-06
8:133679191 C G 0.048359 9.0038e-06
8:133681412 G A 0.020617 3.3540e-05
8:133685515 C A 0.036715 7.8527e-06
8:133688400 A G 0.132610 -1.7497e-05
8:133696927 C T 0.069203 -1.0223e-05
8:133700238 G T 0.987961 -3.6403e-05
8:133704193 A C 0.048158 -2.2247e-05
8:133707287 A C 0.674147 -2.3501e-06
8:133711701 G A 0.040342 -1.9083e-05
8:133712209 G A 0.320899 -2.8623e-05
8:133720603 G T 0.072090 -1.2571e-05
8:133722281 C T 0.914386 -4.1767e-05
8:133723700 T C 0.090238 6.3861e-07
8:133736059 T G 0.178810 -7.1921e-05
8:133741146 C T 0.058052 -4.2403e-06
8:133745292 C T 0.050290 2.1649e-06
8:133747350 T C 0.081208 -3.2132e-06
8:133748554 G A 0.029279 -1.0213e-05
8:133749106 C T 1.785039 -6.5628e-06
8:133750989 G T 0.048896 2.4701e-05
8:133756097 C T 0.032954 -1.9247e-05
8:133760184 C T 0.680444 -1.6056e-05
8:133761582 A G 0.053442 -2.7884e-05
8:133761890 A C 0.258791 -7.9334e-06
8:133764112 C T 0.042178 -1.0483e-05
8:133770663 C A 0.058837 -3.6469e-06
8:133786056 G T 0.888547 -2.2914e-05
8:133786214 A G 0.049780 1.0275e-06
8:133796266 T C 0.465626 -1.6496e-05
8:133817417 T C 0.028011 -2.1052e-05
8:133836206 C A 0.086383 1.7998e-05
8:133838691 A G 0.029473 -9.7246e-06
8:133839341 G A 0.099142 -1.0597e-05
8:133857217 A C 0.140940 -2.1971e-06
8:133858712 A G 0.635767 2.8925e-05
8:133862950 G A 0.069781 -9.5908e-06
8:133881996 A G 0.020236 -5.0922e-06
8:133883905 T G 0.055387 -4.8169e-06
8:133899051 A G 0.020617 -4.4577e-06
8:133899160 G C 0.037058 -1.2950e-05
8:133902602 A G 0.150480 -1.3989e-05
8:133906210 A G 0.245437 -1.4705e-05
8:133909974 G A 1.000850 2.2143e-05
8:133916799 A G 0.152196 1.0230e-05
8:133917088 T C 0.081776 1.1274e-05
8:133917169 G A 0.021021 -8.7247e-06
8:133917619 T C 0.185443 2.0320e-06
8:133920518 G A 1.243754 3.4776e-06
8:133925118 G A 1.238464 5.1385e-06
8:133926693 A G 1.947048 1.3414e-05
8:133929901 C G 0.051898 -1.4065e-05
8:133931051 A G 1.066113 4.2390e-06
8:133932677 C T 0.133613 1.6425e-05
8:133932948 G A 0.051654 4.1777e-07
8:133938622 T C 1.357335 -9.7695e-06
8:133951601 T C 0.165908 1.3494e-07
8:133958504 C A 0.052962 -1.9817e-05
8:133967824 T G 0.338269 -1.1006e-05
8:133969279 G A 0.046486 8.4796e-07
8:133970345 A G 0.206566 8.3089e-06
8:133973569 C A 0.112558 1.0020e-05
8:133981036 T C 0.139580 1.7109e-06
8:133981073 T C 1.271088 -9.2175e-06
8:133981746 A G 0.085519 -1.0752e-05
8:133984058 T C 0.677455 5.5498e-06
8:133984290 T C 0.104443 7.6619e-06
8:133993664 G A 0.298229 -2.1291e-05
8:133994143 T G 0.461203 -5.0907e-05
8:133995807 C G 0.054152 1.3429e-05
8:133996251 A G 0.126123 3.2189e-06
8:133997824 C T 1.123145 -1.6065e-05
8:134003905 T C 0.075639 9.8464e-07
8:134004402 A G 0.042103 -6.4928e-06
8:134008721 C T 0.080705 -1.2812e-05
8:134009683 A G 0.190390 2.4782e-05
8:134017189 G A 0.065219 -1.1639e-05
8:134020864 C A 0.518361 -1.4737e-05
8:134024278 T C 0.118025 -2.5601e-06
8:134028735 A G 0.116356 -1.9123e-05
8:134035923 T C 0.042600 7.3696e-06
8:134036399 C T 0.398874 -1.1901e-05
8:134037288 A G 0.023319 -1.4168e-05
8:134040731 A C 0.629912 -1.4751e-05
8:134046306 T G 0.268124 -2.4281e-06
8:134048895 T C 0.044215 1.0932e-06
8:134052891 A G 0.280475 -6.0469e-06
8:134055477 T C 0.026716 -1.0038e-05
8:134056285 C T 0.155076 1.7958e-05
8:134056899 C T 1.290392 -7.8013e-07
8:134061008 A G 0.105082 2.2646e-06
8:134062331 A G 0.249843 1.2194e-05
8:134062774 A G 0.067493 7.7393e-06
8:134063532 A C 1.053146 -5.9035e-05
8:134064152 T C 0.448777 -3.0450e-05
8:134071833 C T 0.553590 6.5746e-06
8:134073815 A G 0.138845 -2.5556e-05
8:134074337 G A 0.079291 -2.2768e-06
8:134086024 T C 0.037469 1.5211e-05
8:134087848 A G 0.929042 -5.2010e-06
8:134092141 A G 0.028756 5.9549e-07
8:134100264 T C 0.531491 -1.0656e-05
8:134101834 C T 0.043967 -2.2477e-05
8:134104271 G A 1.499091 -1.9752e-06
8:134105733 A G 0.125895 -1.2032e-05
8:134105913 T C 0.023126 1.9303e-05
8:134108546 C T 1.060031 5.3199e-06
8:134108718 A G 1.331224 4.4547e-05
8:134112423 T C 0.084645 -2.7133e-07
8:134114716 A G 1.040825 3.2807e-06
8:134114773 G A 0.131257 -6.6703e-06
8:134115077 A G 0.084360 1.7472e-05
8:134125682 A G 0.957533 1.5564e-06
8:134130258 T C 0.053459 -1.0672e-05
8:134134673 T C 1.957346 1.5683e-05
8:134138884 C T 0.031506 -4.6779e-07
8:134149219 A G 0.413160 5.6201e-06
8:134151316 T C 0.025839 -1.2536e-06
8:134154920 A C 0.943019 1.0872e-05
8:134157447 A G 0.056709 2.1399e-05
8:134162565 G A 0.046686 2.5963e-05
8:134163598 C T 0.039676 -1.7361e-06
8:134163822 G A 0.072994 3.7801e-06
8:134167710 G A 0.046989 -1.7876e-05
8:134169167 A G 0.530498 9.3829e-06
8:134173625 C T 0.794545 -1.4877e-05
8:134181829 T C 0.265645 -2.7839e-05
8:134187053 G A 0.286258 -7.6983e-06
8:134188443 T C 0.570266 5.0328e-07
8:134188948 G A 1.299069 4.0741e-06
8:134190238 T C 0.187344 2.6244e-05
8:134192963 A G 0.064250 -2.2562e-05
8:134193853 G T 0.573734 -4.2695e-06
8:134194441 A G 0.035246 3.0396e-05
8:134194701 G A 0.518881 2.9880e-06
8:134195017 T G 0.044177 1.6150e-05
8:134197537 A G 0.532324 -1.7307e-05
8:134198196 C T 0.094899 -5.0883e-06
8:134200209 A C 0.032458 2.8690e-06
8:134202489 G A 0.675524 8.2345e-07
8:134203245 C T 0.126450 -3.5161e-06
8:134207963 G A 0.059075 -8.7075e-06
8:134211526 T C 0.828846 1.3227e-05
8:134213599 C T 0.217694 -5.5791e-06
8:134214204 T C 0.613821 -2.4953e-05
8:134216000 C G 1.130648 -2.4974e-05
8:134216555 C A 0.581852 3.6056e-06
8:134216771 G A 0.063692 2.0435e-05
8:134218826 A G 0.028157 -1.2715e-05
8:134222219 C T 0.150286 4.1742e-05
8:134222297 C T 0.032859 1.3247e-05
8:134222387 C T 0.878640 1.8481e-05
8:134223764 T C 1.206954 1.7036e-05
8:134226879 T C 0.867264 -5.9606e-07
8:134228208 T C 0.960715 1.5035e-05
8:134229883 A C 1.159302 1.8766e-05
8:134232303 C T 0.155865 -7.9975e-06
8:134233024 A G 0.036314 8.6118e-06
8:134239770 C T 0.690977 -1.6673e-05
8:134240697 A G 1.681358 -6.9640e-06
8:134242809 C T 1.910302 1.2586e-05
8:134244561 G A 1.035256 2.1311e-05
8:134247127 A G 0.667344 -2.9991e-05
8:134252411 G A 0.091204 -9.8317e-06
8:134256878 A C 0.255109 -5.0267e-06
8:134257450 G A 1.781371 4.3701e-05
8:134263916 T C 0.043848 3.1086e-05
8:134266459 A G 0.042702 -2.5466e-05
8:134267762 C T 0.301659 -6.6653e-06
8:134268005 C G 0.459024 2.7490e-05
8:134269462 G A 0.203153 -3.4237e-06
8:134271648 C T 0.285096 5.2582e-05
8:134272207 A G 0.574573 -1.7746e-05
8:134273868 A G 1.028134 5.7647e-05
8:134277813 T C 1.579745 1.9142e-05
8:134279775 C T 0.563527 -4.3822e-05
8:134283468 C T 1.885157 1.7370e-05
8:134285684 T C 1.666233 3.6466e-05
8:134294185 C T 0.505414 -2.7737e-06
8:134297674 T C 0.085662 -2.2552e-07
8:134298492 G A 0.250224 -8.4784e-06
8:134300366 G A 0.057814 -3.5129e-05
8:134301176 T C 0.058229 -5.2109e-05
8:134302262 T C 0.046088 -6.0851e-06
8:134305571 A G 0.037959 -7.3061e-06
8:134305599 C T 0.560451 -4.5648e-05
8:134306531 C T 0.047553 -2.0639e-05
8:134308600 C T 1.208797 -1.6465e-05
8:134310841 T C 0.205628 3.7191e-06
8:134313116 T C 0.071338 -1.6275e-05
8:134314403 T G 0.113690 6.9430e-06
8:134323951 C T 0.881067 -1.0123e-05
8:134327710 T C 0.241646 2.2948e-05
8:134328665 A G 0.582325 1.4291e-05
8:134328862 A T 0.025131 -1.1847e-05
8:134331259 C T 0.312515 2.9695e-06
8:134331883 T C 0.156113 -1.0393e-05
8:134333173 T C 0.119480 -7.3390e-06
8:134334814 G C 0.088273 -8.1034e-06
8:134334904 C T 1.464973 -2.4170e-05
8:134335022 A G 0.028963 2.4918e-05
8:134335352 C A 0.536288 1.0987e-05
8:134336316 G T 0.041332 5.7127e-06
8:134339266 C T 0.026808 -1.7590e-05
8:134339487 G C 0.022140 1.2820e-05
8:134352510 A G 0.186898 -9.2076e-06
8:134354639 C T 0.273404 -2.1122e-05
8:134355247 C T 0.310339 -2.6461e-06
8:134358635 T C 0.932677 6.3923e-06
8:134358864 A C 0.064070 1.3090e-05
8:134360422 G A 1.246072 -9.2995e-06
8:134370377 A G 1.010635 7.3473e-06
8:134372731 T G 0.157745 -8.6592e-06
8:134375290 A G 0.143099 -5.5145e-06
8:134375362 G A 0.143768 3.3325e-05
8:134376258 A G 0.021953 -4.8100e-05
8:134376962 C T 1.346228 -9.0618e-06
8:134386045 C T 0.641057 5.2807e-06
8:134387621 C T 0.078070 -1.2849e-06
8:134419766 A G 0.406360 5.7259e-06
8:134423397 A G 0.081980 1.2296e-05
8:134428960 G T 0.158058 2.9543e-06
8:134429018 A G 0.446417 -4.1607e-06
8:134448131 A C 0.144020 -2.7982e-06
8:134448472 A G 0.031210 1.6897e-06
8:134449248 A C 0.069098 6.4996e-06
8:134455229 C T 0.438873 5.4473e-06
8:134459175 T G 0.774588 -1.5690e-05
8:134460167 C A 0.033016 4.1692e-06
8:134462992 T C 1.165701 7.3218e-06
8:134463832 G T 1.950648 -4.8221e-06
8:134464163 T C 0.111314 -2.9986e-06
8:134465059 C T 0.672906 -1.2573e-05
8:134468864 A G 0.394726 4.9712e-06
8:134470361 A G 0.429109 -2.5913e-05
8:134473625 C T 0.610153 -2.6122e-05
8:134473874 T C 0.039067 6.0397e-06
8:134478308 C T 0.040448 3.3783e-06
8:134480696 T C 0.134568 -2.5285e-05
8:134481230 A G 0.035188 1.3523e-05
8:134482979 T C 0.122329 1.4631e-05
8:134483981 T C 0.261851 1.5488e-05
8:134484146 A G 0.032499 -7.4498e-06
8:134487723 G T 0.738836 -1.0624e-05
8:134488549 C T 1.121272 -2.5513e-05
8:134489349 G A 0.039938 7.9350e-06
8:134492373 A C 0.072766 5.4363e-06
8:134497271 A C 1.894201 1.2136e-06
8:134497881 G A 0.037133 -6.1774e-06
8:134500247 T C 0.686322 1.4930e-05
8:134501340 T C 0.074514 -1.9030e-06
8:134503927 A G 0.402046 4.7489e-06
8:134507904 C T 1.787973 -1.6307e-05
8:134508256 T C 0.799543 1.0981e-05
8:134508510 T C 0.230358 6.0133e-06
8:134510253 T G 0.043820 -2.6097e-08
8:134510525 C T 1.097813 -3.4284e-05
8:134512228 T C 0.062373 -5.2789e-06
8:134512411 T C 0.030598 1.2864e-05
8:134512809 A G 0.488208 4.7003e-06
8:134512990 C T 1.400890 -1.8063e-05
8:134515549 A T 0.040964 1.2044e-05
8:134515934 T A 0.596516 1.4273e-05
8:134517560 A G 0.422176 -5.0281e-05
8:134517614 G A 0.188819 -4.8559e-06
8:134518585 T C 0.346201 -1.2968e-05
8:134524839 C T 0.438903 2.4775e-05
8:134525622 G C 0.066225 -4.5560e-06
8:134528772 C T 0.090670 6.1446e-07
8:134531658 A C 1.384768 -7.9679e-06
8:134531773 A G 0.449848 2.9242e-05
8:134534084 A G 0.171371 1.7364e-05
8:134534356 A G 0.135160 9.8400e-06
8:134535945 G C 1.272441 9.1649e-06
8:134539534 G A 0.074453 2.0833e-05
8:134539879 T C 0.734382 -1.3715e-05
8:134544194 T C 0.525888 3.2554e-05
8:134548227 C A 0.038228 -5.8031e-07
8:134548571 C T 0.779780 -2.2054e-05
8:134551406 C A 0.198682 8.9361e-05
8:134552331 A G 0.361449 1.1074e-05
8:134552834 T C 0.021198 -1.2426e-05
8:134554110 T C 0.967114 2.8336e-05
8:134556674 T C 0.199556 7.5594e-05
8:134559333 G A 0.208073 7.9856e-05
8:134559357 T C 0.054139 3.9458e-06
8:134560713 A G 0.022024 1.2540e-05
8:134562614 C T 0.027243 -1.7194e-05
8:134565721 G A 0.062856 -2.6820e-06
8:134566590 T C 0.369333 6.6486e-06
8:134568012 T C 0.081963 3.1374e-06
8:134569528 A G 0.316534 1.3299e-05
8:134569774 T G 0.058627 4.0494e-06
8:134571618 G T 0.327998 -1.4126e-05
8:134571842 A G 1.041648 -2.0034e-05
8:134572579 A G 1.389388 -9.5135e-06
8:134572959 C G 0.142704 -9.5195e-06
8:134577387 C T 0.134307 -1.0477e-05
8:134577977 G A 0.028875 -8.2213e-06
8:134579035 C T 1.159020 -6.6276e-06
8:134580756 A G 0.261803 -5.6537e-06
8:134581568 A G 0.113826 -1.8526e-05
8:134581630 G A 0.077292 8.9062e-06
8:134586133 A G 0.034967 -6.2650e-06
8:134586637 G A 0.497020 -2.1407e-06
8:134587501 C T 1.573628 -2.8403e-06
8:134592408 G C 0.891947 1.5752e-05
8:134593720 T C 0.275056 5.4314e-05
8:134596799 C T 1.709900 -8.3139e-06
8:134599573 C T 0.436649 -2.8008e-06
8:134600833 T C 0.154172 -6.3713e-06
8:134608745 G T 1.742956 6.3635e-06
8:134610055 G A 0.778580 2.2376e-06
8:134611160 C A 0.396603 -2.5419e-05
8:134611625 G A 0.029504 -4.7945e-06
8:134612325 G A 0.042845 -1.7875e-05
8:134614627 A G 0.033719 2.1598e-05
8:134615652 G A 0.172884 1.8177e-07
8:134620862 A G 0.412045 2.5912e-05
8:134620893 T C 0.427786 -2.4646e-06
8:134621686 G A 0.364594 1.2799e-05
8:134625730 C A 0.161726 -4.6486e-06
8:134626276 C T 0.273472 -2.8328e-05
8:134634598 C T 1.337290 -6.9397e-06
8:134642332 A C 0.035929 7.9338e-06
8:134643784 T C 0.129475 -1.9297e-05
8:134646713 A G 0.560376 -1.3691e-05
8:134648528 C A 0.477502 -1.6896e-05
8:134649307 A G 0.128367 -2.8857e-05
8:134652955 T C 0.793206 1.3635e-05
8:134657923 T C 0.272163 -1.6851e-05
8:134667974 G A 0.432695 2.2186e-05
8:134672125 A C 0.121197 8.0697e-06
8:134672509 T G 0.028474 -1.6300e-05
8:134673368 G A 0.801950 1.9387e-05
8:134675230 C T 0.538590 -1.3472e-05
8:134676738 G A 0.197798 -1.3607e-05
8:134679217 A C 0.133633 -2.1728e-06
8:134683010 G A 0.026491 3.4027e-06
8:134686065 G A 1.363852 1.2454e-05
8:134686995 A G 0.112092 -8.2132e-06
8:134688631 A G 0.275015 5.0165e-06
8:134688866 T C 0.432036 2.0425e-05
8:134690434 A G 0.276674 1.1534e-05
8:134690570 T C 0.164062 -1.3719e-05
8:134691323 A G 0.027814 -6.4770e-06
8:134696675 T C 0.160764 -2.5304e-05
8:134703026 A G 0.028066 -1.1915e-05
8:134705773 A G 0.041733 -2.7165e-05
8:134706407 C T 1.409645 3.8119e-05
8:134706545 C T 1.182084 7.8891e-05
8:134707418 A G 0.227067 -2.4222e-05
8:134708408 A G 0.635362 4.2973e-05
8:134709940 G T 0.883240 2.5761e-05
8:134714789 T C 1.046880 1.6232e-05
8:134716597 A G 0.103518 -1.1206e-05
8:134720037 T C 0.815495 3.6254e-05
8:134720252 A G 0.112119 -3.3949e-05
8:134726897 A G 0.261814 -1.8116e-05
8:134729164 A G 0.876002 1.6666e-05
8:134733223 A G 0.643063 -1.4938e-06
8:134735858 T C 0.653704 1.1581e-05
8:134739639 T C 0.039431 1.1616e-05
8:134742993 T C 0.124920 3.3844e-05
8:134747385 G A 0.232235 -1.3230e-05
8:134751592 C T 0.122050 -1.6729e-05
8:134753311 T C 0.034457 1.4287e-06
8:134755403 A G 0.189982 -1.3635e-05
8:134765156 A C 0.171378 -8.0354e-06
8:134773993 A G 0.345997 1.8755e-05
8:134776834 G T 1.792403 7.9117e-06
8:134777148 T C 0.060231 -5.0122e-06
8:134781276 T C 0.065447 4.3146e-05
8:134785709 C T 0.316928 -2.1334e-05
8:134785876 T G 0.113279 -1.4257e-05
8:134788494 G C 0.334808 1.6960e-05
8:134797424 A G 1.247150 4.4607e-06
8:134800267 T C 1.153601 1.6713e-06
8:134805038 T C 0.047713 1.6277e-05
8:134807560 C T 0.084873 -2.0623e-05
8:134813159 T C 0.048556 1.2568e-05
8:134816159 G A 0.103188 1.1160e-05
8:134817406 C T 0.095593 -6.1373e-08
8:134817763 G A 0.074092 5.8106e-06
8:134820208 C T 0.037714 -6.4421e-06
8:134824398 C T 0.713208 -1.3891e-05
8:134825114 C T 0.179249 2.2091e-05
8:134825318 T C 1.876862 -1.0902e-05
8:134832122 T C 0.173296 1.6861e-05
8:134835449 T C 0.153771 7.5382e-06
8:134835916 T C 0.194460 6.4539e-05
8:134837852 T C 0.061520 -3.5181e-06
8:134838488 T C 1.047645 -9.3100e-06
8:134839273 T G 0.379332 2.6600e-06
8:134842573 C T 0.140215 1.8220e-05
8:134847896 C G 0.917378 -1.6615e-05
8:134847980 T C 0.128945 6.4635e-06
8:134849320 T G 0.111215 -3.9329e-05
8:134850009 C T 0.125498 1.6100e-05
8:134851366 T C 0.898461 -4.5613e-05
8:134855056 A C 0.058191 -2.7152e-05
8:134855286 G A 0.045921 -2.2894e-06
8:134856613 C T 1.307980 -5.3782e-05
8:134860162 A G 0.173792 3.3623e-06
8:134862393 G A 0.055189 -2.0034e-05
8:134865159 A G 0.104443 1.0065e-05
8:134867470 G T 0.043752 2.1201e-05
8:134871634 G A 0.489425 -6.5689e-05
8:134871724 T G 0.915494 -1.0142e-04
8:134886783 G A 0.154015 -2.6186e-06
8:134891275 A G 0.095671 9.3994e-06
8:134899431 T C 0.477332 -3.8056e-05
8:134901186 A G 0.819721 -5.3497e-05
8:134904287 A G 0.095396 -1.8685e-05
8:134910546 G A 0.062475 9.3577e-06
8:134911205 G T 0.658563 -5.4124e-05
8:134914472 G T 0.489591 -4.3115e-05
8:134915089 C T 0.243621 1.7225e-06
8:134915143 A G 0.914896 -4.7884e-05
8:134925725 G T 0.490771 9.4013e-06
8:134926626 T C 0.083962 2.0594e-05
8:134927037 T C 0.039033 -2.0242e-05
8:134932539 T C 0.036283 4.3914e-07
8:134937396 T G 0.088205 -5.6103e-05
8:134937657 C T 0.853349 -2.4367e-05
8:134942060 A G 0.091782 -1.0149e-06
8:134942292 T C 0.092445 4.8479e-06
8:134943118 G T 0.940228 -7.5192e-05
8:134944520 G A 0.154400 1.1358e-05
8:134945681 C T 0.604091 -4.9586e-05
8:134951768 T C 0.039611 8.3292e-06
8:134954176 A G 0.081382 3.9617e-06
8:134955401 T C 0.117705 -8.6515e-06
8:134958011 C T 0.155491 -1.1061e-05
8:134958288 T C 0.042392 2.7456e-05
8:134963574 A G 1.211020 1.4216e-05
8:134964771 C T 0.898281 5.3949e-05
8:134968953 A G 0.509365 -2.0590e-05
8:134972898 C T 0.029796 -9.5479e-06
8:134974738 A G 0.200681 -2.2157e-05
8:134974743 T C 0.086451 -1.1111e-05
8:134978003 G A 0.053479 9.0399e-06
8:134979512 C T 0.076204 -3.4237e-05
8:134985546 A C 0.142289 -1.5793e-05
8:134995831 G A 0.357032 -2.2724e-05
8:134999090 A G 0.299484 3.4901e-06
8:134999971 G A 0.068119 7.0344e-06
8:135012357 A G 0.140821 -1.5195e-05
8:135012848 C T 0.508722 -8.4156e-06
8:135021966 T C 0.023700 -7.7149e-06
8:135022545 G A 0.403171 -4.9673e-06
8:135023734 G A 0.097724 -9.5591e-06
8:135026213 C T 0.032315 -1.1122e-07
8:135027851 T C 0.031941 2.4835e-06
8:135029424 G T 0.590304 -1.6360e-05
8:135030764 T G 0.022942 6.7532e-06
8:135037704 A G 0.054176 -1.5936e-05
8:135039784 A C 0.024560 4.1300e-05
8:135040165 G A 0.282654 -8.3412e-06
8:135042516 T C 0.083506 -8.9861e-06
8:135045433 A G 0.040975 1.7428e-05
8:135056888 C T 0.685941 -1.0072e-04
8:135057017 G A 0.057824 2.1294e-05
8:135068340 T C 0.250971 -3.5072e-06
8:135076854 A G 0.070913 1.2597e-05
8:135099526 A G 0.042171 -3.0713e-06
8:135108404 T C 0.204540 2.9458e-06
8:135117623 T C 0.089266 -1.4332e-05
8:135127051 G A 0.024050 -2.1514e-06
8:135129008 G A 0.291803 2.9819e-06
8:135133426 C G 0.049556 -2.4345e-06
8:135136937 T C 0.623592 -5.2683e-05
8:135137542 A G 0.037340 -1.1251e-05
8:135139226 T C 0.021613 2.7512e-05
8:135146204 C T 0.040485 1.1027e-05
8:135149373 A G 0.160798 -4.1929e-06
8:135154192 A G 0.040468 4.6193e-06
8:135159543 T C 0.050603 -5.6768e-06
8:135159605 C T 0.052204 2.7720e-05
8:135161344 T G 0.140185 -5.2428e-06
8:135163467 T G 0.160608 -1.6655e-05
8:135164948 C T 0.245399 -6.0692e-06
8:135169259 C T 0.055210 1.3582e-05
8:135172160 C T 0.907892 -4.0863e-05
8:135172315 T C 0.036123 6.3482e-06
8:135173504 G A 0.078176 1.5382e-05
8:135173647 A C 0.046867 -2.7288e-06
8:135174385 G A 0.561212 1.7430e-05
8:135182599 C T 1.826279 -1.1766e-05
8:135184507 T C 0.280383 -5.9982e-06
8:135187991 G T 1.040798 -9.9922e-06
8:135197278 A G 0.066028 -2.7573e-06
8:135201351 C G 0.031404 -1.2687e-07
8:135207843 A C 0.039955 -2.5979e-05
8:135209637 G A 0.083741 1.1323e-05
8:135211793 G A 0.407292 -1.3234e-05
8:135212754 T C 0.038680 -2.1278e-05
8:135214273 G A 0.439481 -6.1658e-07
8:135214597 T C 0.225650 1.9243e-05
8:135223535 T C 0.054611 2.1423e-05
8:135229767 T C 0.020661 1.9422e-05
8:135230395 A G 0.145778 -2.3719e-05
8:135238487 G A 0.101893 1.9779e-05
8:135238786 G A 0.022272 -1.0428e-05
8:135242747 A G 0.039598 -1.7186e-06
8:135244831 A G 0.020215 -9.9729e-06
8:135253546 A C 0.957509 -6.9934e-06
8:135258684 T C 0.458874 1.0178e-05
8:135261629 A T 0.086978 1.3529e-05
8:135266042 C A 0.129863 -3.4476e-05
8:135269536 G C 0.099316 2.2166e-05
8:135269776 G T 0.388086 -6.3705e-06
8:135272269 T C 1.052809 -7.3396e-06
8:135276615 T C 0.065287 1.2341e-05
8:135278517 G T 0.061537 1.6645e-05
8:135279516 A G 0.021976 4.6662e-06
8:135280999 T C 0.996631 1.1586e-05
8:135283456 C T 0.025359 -9.2132e-06
8:135283869 A G 1.642570 2.2075e-05
8:135288405 G A 0.508957 -9.3204e-07
8:135297603 T G 0.524232 -6.8097e-06
8:135299767 C G 0.060099 -2.8669e-05
8:135302767 A G 0.241180 1.4757e-05
8:135302771 T C 0.074769 -1.3665e-05
8:135305028 G C 1.114992 -5.0157e-06
8:135305392 A G 0.986608 -1.3219e-05
8:135305528 T C 0.206546 7.7655e-06
8:135306393 A G 0.086668 5.1115e-05
8:135306619 T C 1.422584 -3.6217e-05
8:135307548 G A 0.897247 -5.3129e-06
8:135307640 C T 0.048849 -2.9875e-06
8:135313350 T G 0.048930 1.1136e-05
8:135324176 G A 1.683392 5.6993e-06
8:135324952 T G 0.083217 1.1327e-05
8:135326161 T C 0.044908 8.6591e-06
8:135326208 C T 0.038904 -5.4698e-07
8:135326461 G A 0.217912 3.1043e-05
8:135328582 G A 0.746995 -2.8298e-05
8:135328880 C T 0.479300 3.0453e-05
8:135329604 T C 0.071529 -6.3318e-07
8:135338558 G T 0.345782 2.1143e-05
8:135339383 C T 0.302751 2.6850e-05
8:135340325 A C 0.020974 1.4932e-06
8:135340698 A G 0.038377 -3.7436e-06
8:135342824 C A 0.512860 -4.4080e-06
8:135351139 T C 0.233337 4.2077e-05
8:135355106 C T 0.356213 2.5523e-05
8:135384685 C T 0.133025 -1.0903e-05
8:135385500 T C 0.314569 1.5035e-05
8:135385638 T C 0.041223 -7.7095e-06
8:135385849 C T 0.101485 5.1781e-06
8:135387350 T C 1.132471 -8.8864e-07
8:135390326 A G 0.034678 -7.3463e-06
8:135390750 C T 0.038214 -1.9634e-06
8:135394106 T C 0.290433 -2.6555e-05
8:135394579 A G 1.147036 1.6950e-05
8:135407780 A G 0.367905 1.8368e-05
8:135409420 A G 1.181010 -1.5472e-05
8:135415581 A C 0.383813 -7.9344e-06
8:135420293 T G 0.033322 1.9713e-05
8:135420488 G A 1.178559 -1.9879e-05
8:135427662 A G 0.453581 -2.8007e-05
8:135440116 C A 0.042909 1.1175e-05
8:135440608 A G 0.220927 -2.3225e-06
8:135444526 A G 0.028562 1.6880e-06
8:135458308 C T 0.464205 -2.7107e-05
8:135458877 T C 0.023143 -8.5904e-06
8:135459010 A C 0.345922 -3.4344e-06
8:135459318 A G 0.074657 3.6015e-07
8:135464300 A G 0.069149 1.5537e-05
8:135471124 A G 0.043647 -3.3622e-06
8:135472156 A G 0.061887 2.4271e-05
8:135472846 G A 1.756889 -9.2485e-06
8:135475307 A G 0.032380 -9.6661e-06
8:135487182 C T 0.135976 -5.2830e-06
8:135487272 G A 1.939521 -8.7050e-06
8:135489305 T G 0.201987 -8.7333e-06
8:135491811 T C 0.453550 -1.0021e-05
8:135496060 T C 0.268753 6.3608e-06
8:135498667 G A 0.548558 1.0518e-05
8:135500646 T G 0.615728 -1.7212e-05
8:135503243 G C 0.347122 6.5908e-06
8:135512645 C A 1.899263 1.1152e-05
8:135512875 G A 0.545774 -1.0679e-05
8:135513186 C T 0.107887 1.1144e-05
8:135519274 A G 1.273523 3.7961e-06
8:135519389 G A 0.095158 4.6714e-06
8:135521838 C T 0.051181 -3.6988e-06
8:135521970 A G 0.369415 3.5377e-06
8:135524797 T G 0.124230 1.2962e-05
8:135528095 T C 0.750494 1.1772e-05
8:135528445 T C 0.024934 -7.7157e-06
8:135537773 A G 0.493505 1.2660e-05
8:135540632 C T 0.302662 -1.0002e-06
8:135560927 A C 0.148552 1.0893e-05
8:135561014 T C 0.126698 -2.8167e-05
8:135562161 A G 0.282971 1.0517e-05
8:135562255 C T 0.098190 -1.0675e-05
8:135562607 T C 0.072590 3.6654e-06
8:135567046 C G 0.660215 -1.0563e-05
8:135574793 A G 0.199155 1.6022e-06
8:135580466 G A 0.065103 8.7204e-06
8:135588911 A G 0.259451 1.1799e-05
8:135593635 C G 0.037548 -5.1655e-06
8:135593725 T C 0.691952 -5.4802e-06
8:135602581 G A 0.379480 -1.2507e-05
8:135611317 T C 0.064845 5.8606e-06
8:135612745 G A 0.811521 -2.0646e-05
8:135614326 A G 0.032927 3.7949e-06
8:135637692 T G 0.789340 -1.8742e-05
8:135637799 C A 0.145737 -2.1675e-06
8:135638632 A C 0.559271 -6.5057e-06
8:135644863 G A 0.030568 -1.9161e-05
8:135645129 C T 1.459180 -5.7333e-06
8:135649848 A G 0.514070 -2.4021e-05
8:135652254 A G 0.017806 1.5307e-05
8:135652944 T C 0.045935 1.1835e-05
8:135654702 C T 0.829832 -1.6428e-05
8:135656665 A G 0.612685 -1.1833e-05
8:135670229 C T 1.236529 6.7986e-06
8:135673205 C T 0.031510 1.1652e-05
8:135676432 G A 0.789962 -1.2529e-05
8:135677903 A G 0.764229 -5.9639e-06
8:135678565 T G 0.046108 8.3876e-06
8:135695602 A G 1.789731 -6.2422e-06
8:135700001 C A 0.248813 1.8526e-05
8:135705871 T C 0.053472 9.0321e-06
8:135705951 T C 0.318291 7.0548e-06
8:135708614 C T 0.213832 -4.0608e-06
8:135720168 A C 0.062312 9.8388e-06
8:135722407 A C 0.622943 -6.2986e-06
8:135729463 A G 0.037228 2.2858e-07
8:135732891 A G 0.095878 -4.2488e-05
8:135735397 G A 0.064161 1.3143e-05
8:135735892 A C 0.045088 3.5766e-06
8:135739298 T C 0.022908 1.8047e-06
8:135740683 C A 0.032230 5.2984e-07
8:135741369 A G 0.046605 1.0003e-05
8:135745310 A G 0.021534 3.6419e-06
8:135750070 G C 0.040638 -2.2633e-05
8:135750727 T C 0.021042 -5.7416e-07
8:135750821 A G 1.796106 -1.5878e-05
8:135752704 T C 0.163222 -1.2426e-05
8:135759990 T C 0.102967 2.0420e-05
8:135765244 G A 0.680794 -2.0362e-06
8:135777144 A G 0.048893 8.6152e-06
8:135778341 C T 0.702057 2.0933e-05
8:135784983 G A 1.432988 9.0965e-06
8:135793846 G A 0.786399 4.8468e-06
8:135794496 T C 1.174248 3.5175e-05
8:135795182 T C 0.037799 -4.0239e-06
8:135796966 C T 1.024169 1.8141e-05
8:135798078 T C 0.112558 1.1921e-07
8:135800970 T G 1.954772 1.6944e-06
8:135802518 A C 0.433654 1.4388e-05
8:135803994 T C 0.037439 1.0437e-05
8:135811616 T C 0.479664 1.3142e-05
8:135812416 A G 0.200212 1.3936e-05
8:135813693 G A 0.291004 8.5790e-06
8:135814633 T C 1.854522 3.6302e-06
8:135816955 T C 0.088409 -6.7060e-06
8:135820647 C T 0.041787 -7.4141e-06
8:135822364 C T 0.083034 -1.1656e-06
8:135831658 T C 0.029374 -5.0552e-06
8:135833486 C G 0.140559 1.2289e-05
8:135834658 C T 0.152907 2.5956e-06
8:135835432 G A 0.163103 1.9348e-05
8:135837876 G A 0.592756 1.1330e-05
8:135847077 T C 0.024948 2.0112e-05
8:135849841 A C 0.882730 5.2768e-06
8:135850800 A G 0.264523 4.3721e-06
8:135855079 A G 0.074755 -1.1878e-06
8:135861334 G A 0.109199 3.7818e-06
8:135861577 C T 0.706823 -1.4594e-05
8:135869976 G A 1.555959 -5.1467e-05
8:135871032 C T 1.052055 -3.7571e-05
8:135872357 T C 0.297909 -7.5144e-06
8:135873409 A G 0.089534 2.4682e-05
8:135879159 C T 0.553535 2.0514e-06
8:135882007 C A 1.209698 -1.0004e-05
8:135887444 T C 0.321042 3.6193e-07
8:135893509 C T 0.483309 3.9832e-06
8:135894227 A G 0.880041 6.3059e-06
8:135896321 C T 0.081983 1.2029e-05
8:135896470 G C 0.164269 -4.3779e-06
8:135899630 G A 0.084441 -8.3448e-06
8:135902121 A G 1.100220 -1.6647e-05
8:135906012 A T 0.035042 7.0135e-06
8:135908158 G A 0.716179 3.0661e-06
8:135926232 G T 0.096239 3.9562e-06
8:135927885 T C 0.466626 -2.5311e-05
8:135929498 T G 0.068309 -3.8255e-06
8:135929614 T C 0.024588 -1.1851e-05
8:135938998 A G 1.735348 8.1850e-06
8:135941168 A G 1.124471 2.1528e-05
8:135945999 G T 0.037017 -1.8728e-06
8:135947172 G A 0.715295 -3.6279e-05
8:135948852 C G 0.111633 1.1542e-05
8:135954603 T G 0.029521 -4.1779e-07
8:135957828 G T 0.590440 2.3330e-05
8:135960897 T C 0.146135 1.9594e-05
8:135962651 G A 0.637579 -5.9197e-05
8:135963177 A G 1.701455 2.4556e-05
8:135963216 T C 0.120571 8.9184e-06
8:135965906 C A 1.417403 -1.1438e-04
8:135967706 T C 0.427079 -1.8441e-05
8:135968819 C T 0.547881 1.3225e-05
8:135970903 C T 0.126674 4.6247e-06
8:135971669 A C 0.232558 -3.8034e-05
8:135973091 A G 0.481687 -2.1119e-05
8:135973562 C A 0.534833 2.4291e-05
8:135974950 C T 0.073776 2.6878e-05
8:135976223 G A 0.043307 1.3115e-05
8:135978405 G T 0.029340 -1.5649e-05
8:135980247 G A 0.493239 2.2414e-06
8:135985085 G A 0.171514 1.5674e-05
8:135988109 A G 0.026148 2.6199e-07
8:135991170 T G 0.030435 1.5069e-06
8:136001088 A G 0.243924 -4.9467e-05
8:136017227 T C 0.170052 1.7088e-05
8:136018085 C T 1.406867 -6.5711e-06
8:136018573 A G 0.144299 1.2858e-05
8:136024190 G T 0.251604 1.3220e-05
8:136028593 A G 0.100560 -9.3449e-06
8:136030626 A G 0.102712 -1.1169e-05
8:136034807 G T 0.052643 5.2796e-06
8:136036669 G A 1.176138 -3.4636e-05
8:136039314 G A 0.129441 -5.9775e-05
8:136040209 C G 1.038146 -2.9392e-05
8:136041219 C T 0.035396 -1.9833e-05
8:136042584 T G 1.045129 -1.2450e-05
8:136045317 T C 1.129540 -1.8195e-05
8:136045533 A G 0.060887 -2.9633e-06
8:136050437 G C 0.040050 -2.5304e-06
8:136053640 C T 0.656207 -1.1602e-06
8:136054247 C T 0.629443 -3.4188e-06
8:136054853 A G 0.060507 2.4279e-05
8:136060584 G A 0.053942 -2.0056e-05
8:136062604 A G 1.227322 2.4991e-05
8:136068182 G A 0.143615 -3.4158e-05
8:136073003 A G 1.271544 1.1742e-05
8:136085508 T C 0.200539 4.3553e-06
8:136088465 T G 0.032448 2.2391e-05
8:136089442 G A 1.892494 9.0116e-06
8:136097752 A G 1.912356 1.1224e-05
8:136099334 T C 0.041549 2.8706e-05
8:136103535 T A 0.035627 4.2325e-06
8:136127715 C T 1.006528 -2.4566e-05
8:136127898 T G 0.041668 -2.2560e-07
8:136131457 C G 0.073715 -3.3192e-05
8:136140495 T C 0.827826 2.0592e-05
8:136147864 T C 0.022146 -2.3831e-05
8:136152865 A G 1.320457 -9.1939e-05
8:136154609 G C 0.121064 -2.3571e-05
8:136156148 C A 0.215603 -2.0939e-06
8:136160828 T C 0.342675 -8.4315e-06
8:136161695 T G 0.086573 4.8760e-06
8:136172901 A G 0.367630 -3.8443e-06
8:136175346 T C 0.619536 7.2063e-05
8:136177949 C A 0.693078 9.4927e-05
8:136180257 C T 0.118446 1.0696e-04
8:136184836 T C 0.077791 -3.1529e-06
8:136186945 A G 0.428724 -3.2003e-05
8:136192644 C T 0.552971 -1.0188e-05
8:136199694 A G 1.169923 -6.6991e-05
8:136200559 G A 1.131764 -1.0039e-04
8:136203934 C T 0.601514 -1.0273e-05
8:136208510 A C 1.321062 -6.5969e-05
8:136209325 A G 0.201086 2.7914e-05
8:136209871 A G 1.232646 -3.3898e-06
8:136209895 G A 0.058412 1.9328e-05
8:136210764 A G 0.044072 4.0183e-06
8:136223702 G A 0.634250 -2.0318e-05
8:136226450 A G 0.765076 -3.7214e-05
8:136238588 T C 0.098017 5.1291e-05
8:136239256 T G 0.120031 6.0260e-06
8:136240840 A C 0.648673 -5.0393e-05
8:136241066 G A 0.180493 5.5006e-05
8:136245865 A C 0.027236 -3.0610e-05
8:136253773 T C 0.030666 1.0724e-06
8:136261334 C A 0.037361 1.5385e-06
8:136266646 T C 0.134463 -3.7892e-06
8:136267693 A C 1.662340 5.5005e-05
8:136280666 A C 0.028225 -1.5976e-05
8:136285000 G A 0.136986 -2.4605e-05
8:136292008 G C 0.091782 6.1753e-06
8:136294570 C T 0.104524 -2.9263e-05
8:136297678 G T 0.028239 -1.3398e-05
8:136300120 G A 1.889326 5.1467e-05
8:136300659 A G 0.043236 -6.6529e-06
8:136302016 A G 0.032798 7.6089e-06
8:136303364 G A 0.124274 -1.3222e-05
8:136312530 C T 0.032404 5.0872e-06
8:136316099 A G 0.071359 -2.4127e-06
8:136338811 A G 0.102981 -2.6057e-05
8:136339273 G A 1.788069 2.5446e-05
8:136341026 C T 0.055876 1.4440e-05
8:136342563 C T 0.031897 -1.4046e-06
8:136361281 A G 0.058174 5.0199e-06
8:136367222 C T 0.110120 -9.2891e-06
8:136376599 G A 0.771525 7.0237e-05
8:136382477 A G 0.032054 3.0812e-05
8:136384252 C T 0.204547 -1.0272e-05
8:136385248 C T 1.909160 3.8565e-05
8:136401802 T G 0.065423 -6.9258e-06
8:136414764 G A 0.036140 -5.0096e-06
8:136417980 G T 0.806768 4.6528e-05
8:136418136 A C 0.442793 -9.2247e-07
8:136423263 G A 0.028195 -4.4717e-06
8:136426681 G T 0.020814 2.0248e-05
8:136438654 A G 0.048927 2.6311e-05
8:136439044 C T 0.032179 2.7823e-05
8:136439981 C A 1.897642 2.7325e-05
8:136446369 G T 0.029143 -2.3719e-06
8:136448781 A G 0.054326 2.2815e-06
8:136452952 T C 0.419528 -6.7242e-06
8:136456755 G A 0.077849 -2.2311e-06
8:136475038 A G 0.103215 -1.7578e-05
8:136476759 G A 0.147008 -6.8497e-06
8:136485826 T G 0.037000 -6.5307e-07
8:136511979 T C 0.261933 -5.5512e-06
8:136518183 T C 1.256075 3.1463e-05
8:136530326 A G 1.505098 1.8883e-05
8:136545869 A C 0.055998 -6.6883e-06
8:136549776 T C 0.037990 -4.8888e-06
8:136554865 C A 0.035953 -1.0176e-05
8:136556573 T C 0.046384 2.3029e-05
8:136558883 T C 0.047176 -8.1706e-06
8:136561421 T C 0.026699 -8.7935e-06
8:136564524 C T 0.099717 -1.8232e-05
8:136567194 G T 0.063594 -1.8604e-05
8:136569027 T G 0.041383 -8.2519e-06
8:136592196 C T 0.052775 -2.5880e-05
8:136608501 T G 0.030007 -6.8605e-06
8:136620393 T C 0.038054 1.3671e-05
8:136622707 C T 0.029711 1.5426e-05
8:136629296 T C 0.106537 -1.1512e-06
8:136648464 G T 0.143748 -1.0541e-05
8:136648515 A C 0.132950 -1.5534e-06
8:136649677 G A 0.947690 -3.1921e-06
8:136650198 T C 0.112140 1.9450e-05
8:136657233 T C 0.308286 5.5982e-05
8:136662409 G A 0.119035 -1.0201e-05
8:136665224 T C 0.069792 6.2266e-05
8:136665790 T C 0.047156 1.2058e-05
8:136667045 C G 0.115815 -1.4188e-06
8:136670790 T G 0.102185 -2.0663e-05
8:136671755 G A 0.029116 -2.1965e-05
8:136678961 A C 0.435895 3.7297e-05
8:136679489 A G 0.336038 -2.4562e-06
8:136682479 C T 1.144105 -3.4174e-06
8:136683097 C T 0.028049 -1.9735e-05
8:136683687 G A 0.090850 2.2074e-05
8:136685828 A G 0.044776 9.9082e-06
8:136686967 G A 0.408577 2.9360e-05
8:136689789 A C 0.088950 -4.1203e-05
8:136690813 C T 1.776615 -4.8961e-05
8:136690887 C T 0.080120 -3.1573e-05
8:136693014 T G 0.104065 -2.3800e-05
8:136693814 T C 0.052592 4.8173e-06
8:136696448 T C 0.022871 -1.4056e-06
8:136697452 T G 0.393570 2.0254e-05
8:136697616 G T 0.360728 -2.8772e-05
8:136699160 C G 0.105439 -2.6451e-05
8:136699446 T C 0.021307 -1.4711e-05
8:136704023 T C 0.085954 4.9817e-06
8:136713137 G A 0.730782 -2.0092e-05
8:136718087 G A 0.239456 -4.3450e-06
8:136719679 G A 0.059830 -1.3231e-05
8:136725036 T C 0.029980 -1.6248e-05
8:136730119 G A 0.833222 -4.1259e-05
8:136734936 C T 0.128863 -4.1657e-05
8:136734968 A G 1.075466 -4.6955e-05
8:136739837 G C 0.190672 -1.0863e-05
8:136741279 G A 1.275399 -7.1689e-05
8:136745037 C T 0.104708 2.1226e-05
8:136748778 T G 0.385887 -1.9512e-05
8:136757837 A G 0.047397 4.6955e-06
8:136759273 A C 1.299375 3.0380e-06
8:136763184 T C 0.365906 6.5689e-05
8:136769422 G T 0.507162 1.5735e-05
8:136772775 T C 0.153818 -1.5336e-05
8:136773336 C T 0.048158 3.9995e-06
8:136774685 G T 0.109297 -6.1367e-06
8:136785415 A G 0.056148 2.6386e-05
8:136787961 T C 0.168485 -1.3384e-05
8:136788550 G T 0.517725 3.5413e-06
8:136792908 T C 0.201929 -2.1920e-05
8:136794473 C T 0.106612 -3.7195e-06
8:136815019 C A 1.602619 -7.1451e-06
8:136832856 C T 0.699112 4.1189e-06
8:136833014 A C 0.461659 1.4486e-05
8:136834832 G A 0.235587 -1.5410e-05
8:136835221 C T 0.063050 7.5418e-06
8:136837092 A C 1.312821 3.9884e-06
8:136843503 G A 0.048274 4.5796e-06
8:136847648 G T 0.109049 -1.9940e-06
8:136849918 T G 0.051990 -9.4019e-06
8:136852613 T C 0.568172 -4.4569e-06
8:136853995 C T 0.803956 9.9843e-06
8:136856373 G A 1.935431 6.4246e-06
8:136857888 A C 0.736558 6.7318e-06
8:136859102 G A 0.021507 -5.2723e-06
8:136868747 C G 0.475622 1.7728e-05
8:136871425 C T 0.050297 1.9586e-05
8:136871739 G A 0.556656 2.3269e-05
8:136874202 G A 0.078407 -3.0124e-06
8:136878009 G A 1.385618 -6.2780e-07
8:136885871 T C 0.517198 -1.2203e-05
8:136887754 A G 0.034692 4.5918e-06
8:136898786 G C 0.125742 1.5336e-05
8:136900795 T C 0.024618 8.6963e-06
8:136902139 A G 0.567247 -4.0287e-06
8:136906228 A G 0.060690 -7.6817e-06
8:136909592 G A 0.050525 2.1872e-05
8:136921172 C T 0.035535 -7.7482e-06
8:136924815 C A 1.381141 -3.8748e-06
8:136927087 T C 0.489292 -2.3463e-05
8:136930760 G A 0.028905 5.4361e-06
8:136932517 T C 0.622480 -2.0317e-05
8:136939184 G A 0.062975 2.0954e-08
8:136945157 T C 1.367296 -2.6626e-05
8:136948048 A G 0.080494 1.4045e-05
8:136948180 G C 0.125511 -2.5414e-05
8:136955370 G A 0.029483 -1.1485e-05
8:136959185 A G 0.580853 -3.1093e-05
8:136959420 C T 0.786797 -1.2750e-05
8:136960536 G T 1.914542 1.4968e-05
8:136961356 A C 0.075020 1.0986e-05
8:136966335 G A 0.042321 3.9975e-06
8:136981484 A C 0.058229 9.5823e-06
8:136986018 C T 0.569912 2.6613e-06
8:136994678 A G 0.097833 -1.8783e-06
8:137000026 G A 1.022609 -7.9451e-06
8:137020025 C T 0.030894 1.7104e-05
8:137023596 C T 0.409543 8.1326e-06
8:137036468 T C 0.113336 5.9701e-06
8:137043769 C T 0.797755 -2.4038e-05
8:137051050 G T 0.309275 7.3165e-06
8:137059640 T C 0.113588 4.5132e-06
8:137061688 T G 0.916358 -1.4205e-05
8:137061828 C T 0.074293 -2.5030e-06
8:137064050 T G 0.734430 1.4601e-05
8:137078933 A G 0.359664 -8.6347e-07
8:137089273 T C 0.019967 2.0125e-05
8:137092870 A G 0.084836 -1.4750e-05
8:137093926 C A 0.049654 1.8655e-05
8:137094579 A G 0.040730 -1.4058e-05
8:137096528 G A 0.025203 2.7063e-06
8:137097559 G A 1.234856 -9.3783e-06
8:137098423 T C 0.093995 -3.2879e-05
8:137113906 G C 0.115859 -5.8025e-06
8:137125629 G A 0.515886 -5.1673e-06
8:137130582 T C 0.077346 -2.3194e-05
8:137146349 T C 0.383745 -7.3843e-06
8:137153500 A C 1.077244 9.8995e-06
8:137164943 G A 0.046656 -1.2628e-05
8:137166576 A G 1.968837 -1.6289e-05
8:137171813 T C 0.216018 -5.1074e-05
8:137176358 C G 0.117423 1.5509e-05
8:137184344 A G 0.952549 -2.3882e-05
8:137197197 G A 0.267716 -5.0136e-05
8:137200471 T G 0.958267 -2.0181e-05
8:137224459 C T 0.122241 7.9058e-06
8:137233206 T G 0.119898 -8.3515e-06
8:137234475 C T 0.792420 2.6451e-05
8:137237429 C T 0.056984 1.2882e-05
8:137240873 C T 0.188235 -9.1923e-06
8:137251027 C T 0.039078 -1.0893e-06
8:137256999 T C 0.036851 1.5741e-05
8:137271697 G A 0.986166 7.8352e-06
8:137272634 T C 0.042137 4.7156e-06
8:137283400 A G 0.068228 2.0739e-06
8:137286745 A C 0.033301 -5.9653e-06
8:137292406 A G 0.120469 9.1919e-06
8:137293327 G A 0.193226 -3.2111e-05
8:137297600 G A 1.254789 3.1364e-06
8:137300900 C T 0.746819 2.2182e-05
8:137302684 C T 0.976575 -2.2499e-06
8:137309449 T C 0.272955 1.6992e-06
8:137312049 A G 0.050069 -1.8259e-06
8:137312755 T C 0.209456 5.6889e-06
8:137312900 A G 0.740322 -4.8899e-05
8:137315794 T C 1.123437 3.8562e-05
8:137317540 C T 0.316221 1.4653e-05
8:137318613 A G 0.992724 -7.7358e-05
8:137320851 T C 0.058763 2.0594e-05
8:137337804 A G 0.323361 -2.4631e-05
8:137339658 C G 0.066055 1.3684e-05
8:137344181 T G 0.043083 -3.3139e-05
8:137345122 C A 0.200474 -1.8591e-06
8:137345609 G A 1.444262 1.6657e-05
8:137352181 C T 0.404807 -2.8169e-05
8:137354700 G T 1.678176 2.8012e-06
8:137355399 T C 0.093998 -7.9037e-06
8:137364483 T C 0.040006 1.5056e-05
8:137375656 C T 0.054333 -5.2118e-06
8:137393567 G C 0.035974 1.2233e-05
8:137394106 C T 1.516953 1.8495e-05
8:137395688 A G 0.096705 -4.2521e-05
8:137397823 A G 0.062666 5.3534e-06
8:137401195 T C 0.026944 1.4604e-05
8:137404025 G A 0.021239 1.7655e-05
8:137420173 A G 0.046085 1.4244e-05
8:137420566 C T 0.053972 1.2840e-05
8:137426590 T G 1.122662 1.1607e-06
8:137428194 A G 1.806431 -4.6590e-07
8:137430757 T C 1.597570 -1.0712e-05
8:137434334 A G 0.065640 4.1162e-06
8:137447871 A G 0.411113 3.6000e-05
8:137465022 T C 1.623915 -2.1803e-05
8:137470369 C T 1.186106 -1.0141e-05
8:137478498 G T 1.314518 -2.2661e-05
8:137501940 T C 0.040081 9.8595e-06
8:137502444 A G 0.028321 9.8103e-06
8:137503429 T C 0.978571 -1.1817e-05
8:137507536 T C 0.053557 9.6545e-06
8:137510503 A G 1.518126 -2.4886e-05
8:137511413 C A 0.196850 -1.6771e-05
8:137513537 C G 0.191339 -1.1004e-05
8:137517901 A G 0.110406 1.3251e-05
8:137523046 A C 0.345126 -9.4641e-06
8:137526799 T G 0.839705 -2.4439e-06
8:137529836 A G 0.024244 -1.8345e-05
8:137532073 T C 0.241013 2.3399e-05
8:137537624 A G 0.596625 1.6195e-05
8:137538088 G T 1.208362 1.1584e-04
8:137538795 G A 0.024268 1.2560e-05
8:137541729 G A 0.241850 1.6900e-05
8:137545330 C A 0.094525 8.3652e-06
8:137553251 C T 0.284803 3.9572e-05
8:137560882 A G 1.522505 -8.5623e-06
8:137561188 A G 0.048529 8.9471e-06
8:137567534 G A 0.124586 2.1059e-05
8:137581546 T C 0.052860 1.0815e-05
8:137581860 C T 0.050895 2.5037e-05
8:137582057 G A 0.050617 -3.3062e-06
8:137585067 G C 0.032570 5.4102e-06
8:137589258 G T 0.030887 -8.2828e-06
8:137594609 T C 0.071502 -1.3412e-05
8:137602428 G A 0.055002 2.1817e-05
8:137604105 T G 1.561702 -6.5827e-06
8:137607780 C T 0.068969 -1.6165e-05
8:137617398 T C 0.087039 5.4428e-06
8:137619659 A C 0.049943 -2.9578e-06
8:137629694 A G 1.558288 -4.9415e-06
8:137631518 A G 0.044677 5.7188e-06
8:137635882 C G 0.518510 -9.3113e-06
8:137648060 A G 1.561902 -5.0223e-06
8:137649865 T G 1.843921 3.5743e-05
8:137652944 T C 0.149007 -2.5231e-05
8:137658641 T G 0.936389 -2.8014e-05
8:137663033 C T 0.029708 4.0871e-06
8:137671872 C T 0.131587 9.1525e-06
8:137677083 T C 1.366011 -6.0607e-06
8:137677221 C T 0.234353 -2.5687e-06
8:137677823 A C 0.043963 -1.6371e-06
8:137886971 A G 1.194201 3.2134e-06
8:137887721 T C 0.087981 1.1969e-05
8:137890198 G A 0.107785 -2.1307e-05
8:137893799 T C 0.225524 -2.3619e-05
8:137904268 G C 0.051021 1.7549e-05
8:137908802 G A 0.305029 7.2600e-06
8:137914541 C A 0.209640 1.2738e-05
8:137917837 T C 0.053156 1.3152e-05
8:137919432 T C 1.947714 -6.2414e-06
8:137922435 C T 0.069615 1.0586e-05
8:137931600 T C 0.145329 1.1393e-05
8:137932781 G A 0.042433 7.8135e-07
8:137943174 C T 0.051436 -3.2238e-06
8:137943882 T C 0.850829 -9.0673e-06
8:137949508 C T 0.085217 7.1850e-06
8:137952712 A G 0.037262 -8.9142e-06
8:137953434 G A 0.210942 1.5353e-05
8:137957292 A G 0.878504 -2.4893e-06
8:137959643 A G 0.185314 -1.2632e-05
8:137963100 G A 0.045377 -2.6784e-06
8:137963850 T G 1.732522 -1.0400e-05
8:137968725 G A 0.058810 6.3179e-06
8:137969070 G A 1.043565 -1.2383e-05
8:137969076 C T 0.173636 1.0179e-05
8:137969209 T C 0.075384 1.4359e-05
8:137971040 T G 0.060541 8.5582e-06
8:137982289 T C 0.071029 -2.0520e-05
8:137985220 G A 1.519782 -3.5307e-05
8:137987022 A G 0.043161 -5.4917e-06
8:137993813 G A 0.049909 -2.3676e-05
8:138010460 G A 0.107441 -1.3054e-05
8:138011719 A G 0.054078 2.2508e-05
8:138015097 A G 0.329664 -5.0224e-06
8:138016870 C T 1.090425 1.0880e-05
8:138019050 G A 0.086845 -2.2088e-06
8:138024322 C T 0.762206 1.6041e-05
8:138026770 G A 0.045615 4.2865e-06
8:138039452 T C 1.540691 1.0120e-05
8:138039961 C T 0.330772 -8.9818e-06
8:138040165 T C 0.041141 -2.0137e-05
8:138044771 T C 0.089456 6.1390e-06
8:138056288 A G 0.279023 -5.7625e-07
8:138056924 G A 0.133684 -9.8087e-06
8:138057070 G A 0.094668 -1.9269e-05
8:138058870 T G 0.588669 3.0887e-06
8:138068557 C T 0.025465 -2.1904e-05
8:138071413 A G 0.040686 1.6025e-05
8:138076867 G A 0.179194 -9.5494e-07
8:138091805 G T 0.092615 1.4657e-05
8:138093633 T C 0.036449 2.3034e-05
8:138104937 A G 0.060326 9.7305e-06
8:138115302 C T 0.086978 -8.0375e-06
8:138120564 G T 0.117171 -2.5067e-05
8:138122039 T C 0.029551 7.6828e-06
8:138125713 A G 0.021895 1.5437e-05
8:138135277 T G 0.558846 -2.7809e-05
8:138142037 G T 0.047343 7.3104e-06
8:138143794 C G 0.178015 -5.8299e-06
8:138143850 A G 0.024635 -3.7235e-05
8:138170947 G A 0.054319 1.1233e-05
8:138173855 G A 0.080158 -4.2904e-05
8:138174661 G T 0.147338 -3.2205e-05
8:138181307 G A 0.166822 -8.7017e-07
8:138181704 G A 0.571004 -8.1516e-06
8:138184172 T C 0.090840 -1.4558e-06
8:138187037 A G 0.056100 -1.4715e-05
8:138190197 C T 0.039054 1.9632e-05
8:138196409 A C 0.051796 2.4404e-05
8:138197431 A G 0.055482 1.2622e-05
8:138198353 A G 0.191706 -5.3961e-06
8:138198597 G A 0.370162 1.0878e-05
8:138204772 G A 0.022405 -6.0641e-06
8:138206529 G A 0.362788 1.7051e-05
8:138206877 A G 0.037150 4.3652e-06
8:138215228 A G 0.110702 1.4439e-05
8:138217642 G A 0.136652 -3.8872e-07
8:138218272 T C 1.441083 8.1418e-06
8:138219747 T C 1.775517 9.2716e-06
8:138220486 A G 0.530604 -9.0588e-06
8:138233404 C T 0.427749 1.0630e-05
8:138235204 A G 0.206070 3.7305e-06
8:138239107 A G 0.024540 7.4486e-06
8:138241127 C T 0.856449 1.6880e-05
8:138241374 T C 0.262232 -3.6591e-05
8:138247397 T C 0.032176 3.3109e-06
8:138250571 A G 1.151578 -1.0390e-05
8:138252386 A G 0.682888 1.2566e-05
8:138252794 T G 0.422421 1.3852e-05
8:138254365 T G 0.238433 -4.6129e-05
8:138268131 C T 0.025720 4.2320e-06
8:138273862 A G 0.359759 -1.7637e-06
8:138278249 A G 0.022119 -1.4837e-05
8:138282860 G A 0.126195 5.2223e-06
8:138282870 G A 0.100781 7.8655e-06
8:138286140 T C 0.157402 2.4338e-05
8:138295869 C T 1.012647 5.3271e-06
8:138298237 C T 1.312478 3.0682e-05
8:138300484 G A 0.102471 5.4720e-06
8:138302569 G A 0.160458 1.8035e-05
8:138306231 G A 1.036106 1.9717e-05
8:138309803 T C 1.951913 8.0562e-06
8:138311084 T C 1.274617 7.5789e-05
8:138316377 C A 1.202432 4.3666e-05
8:138323083 T C 0.096640 -2.8421e-05
8:138325276 A G 0.220043 3.9970e-06
8:138335134 T C 0.031051 -6.6473e-07
8:138336013 T C 0.033012 -1.1757e-05
8:138338652 T C 0.394298 1.7406e-05
8:138339357 G A 0.195408 9.0495e-06
8:138341531 A G 0.063420 -4.1689e-06
8:138347256 C T 0.157371 2.4989e-05
8:138352401 G A 0.432539 -3.2077e-06
8:138358116 C T 1.084336 -1.9221e-06
8:138364887 T G 0.177522 -2.1292e-06
8:138366696 T G 0.028480 1.9549e-05
8:138366965 G A 0.024149 -2.3263e-05
8:138368074 A G 0.050331 1.0830e-05
8:138380329 G T 0.063155 2.2385e-05
8:138385822 T G 1.280536 -4.7776e-06
8:138386331 G A 0.209902 -3.2760e-05
8:138391138 C T 1.666392 -5.8451e-06
8:138393300 C T 0.028637 5.1479e-06
8:138393602 T C 0.387617 -2.6952e-06
8:138394996 A C 0.374161 2.3729e-05
8:138396377 G A 0.059704 -6.6445e-06
8:138400507 T C 0.024217 5.2519e-06
8:138402285 T C 0.068989 -8.4743e-06
8:138418480 A G 0.504030 -2.0546e-05
8:138422496 A C 0.775958 1.4556e-05
8:138432889 A C 0.029347 7.4650e-06
8:138443747 A G 1.359813 3.1580e-06
8:138444604 C T 0.649788 -9.7419e-06
8:138452261 A G 0.054367 1.6956e-05
8:138460237 C T 0.089956 3.0629e-05
8:138464270 A C 0.501963 3.6997e-05
8:138466462 A T 0.064025 -2.8903e-05
8:138467255 C T 0.326407 1.3377e-05
8:138472020 C T 0.175842 5.3036e-06
8:138476624 A G 0.079814 -2.5613e-05
8:138489800 T C 0.032910 -9.4385e-06
8:138490692 T G 0.316112 -1.7917e-05
8:138495720 A G 1.463518 -2.9794e-06
8:138506437 C T 0.191522 -2.1724e-05
8:138508508 T C 0.052337 1.9457e-05
8:138512715 T C 1.935771 -5.8694e-06
8:138519329 C T 0.084669 -1.2336e-05
8:138535175 T C 0.091962 1.8376e-06
8:138536216 A G 0.208273 -1.5724e-05
8:138537206 G A 0.196945 5.9739e-06
8:138544728 G A 0.128578 -2.9556e-05
8:138545855 C T 0.357991 1.0840e-05
8:138551986 T C 0.358182 9.4454e-06
8:138556671 C G 0.021008 -1.6143e-05
8:138559396 C T 0.059684 -7.9853e-06
8:138562468 G A 0.671332 -1.0903e-05
8:138567034 T G 0.316143 -2.5087e-05
8:138568486 T A 0.293772 1.5986e-05
8:138568802 G A 1.289349 1.6855e-05
8:138577014 G A 0.172861 1.4053e-05
8:138586189 A G 0.631456 1.8701e-05
8:138587545 G A 1.248605 1.7614e-05
8:138589542 C T 0.171286 -3.0915e-05
8:138593683 T C 0.594850 2.0040e-05
8:138598197 G A 0.331561 -7.0486e-06
8:138598260 T C 0.044208 -4.0691e-06
8:138598344 A G 0.327141 5.3529e-06
8:138603517 C T 0.882601 5.2476e-06
8:138614443 C A 1.171392 2.8869e-05
8:138615327 T C 0.459724 1.1569e-05
8:138627139 A G 0.260987 1.9289e-07
8:138627650 G A 0.524113 2.1877e-05
8:138630648 G A 1.088538 -2.2090e-05
8:138631907 A G 0.148399 1.3486e-05
8:138636826 G A 0.917384 -1.8247e-05
8:138639688 C T 1.323231 -1.0089e-05
8:138646566 C G 0.084268 -7.7212e-06
8:138657388 T C 0.810185 -1.1074e-05
8:138662241 T C 0.039656 -9.8075e-06
8:138665125 G A 0.094457 1.5255e-05
8:138682188 A C 0.054278 -6.3009e-07
8:138685945 G A 0.044507 -2.7805e-06
8:138694071 A G 0.202507 -3.0404e-05
8:138698728 C T 1.276735 8.3055e-06
8:138699645 T C 0.473833 1.6954e-05
8:138701746 G A 0.850619 -3.6003e-06
8:138718495 G T 1.771695 -4.3863e-07
8:138721578 T C 0.046258 6.4693e-06
8:138731254 G A 1.026529 7.7558e-07
8:138732352 T C 0.059211 1.7004e-05
8:138737060 A G 0.051062 -1.1207e-05
8:138746756 T C 0.197322 5.8077e-06
8:138749177 T C 0.416975 1.1852e-05
8:138759512 T G 0.027304 2.1304e-05
8:138763243 C T 0.048260 8.6336e-06
8:138765272 C A 0.503538 1.1870e-05
8:138769527 A G 1.257907 -2.1337e-05
8:138769852 T C 0.688376 1.4477e-05
8:138772729 G A 1.752095 -2.9700e-06
8:138776547 T G 0.650825 3.8239e-05
8:138781157 A G 0.536138 -3.7400e-05
8:138782900 T C 1.100927 -4.0786e-05
8:138784054 C A 1.755366 -4.1857e-06
8:138785781 A G 0.071386 -2.7158e-05
8:138790371 C T 0.685914 1.1513e-05
8:138791214 C T 1.641717 -2.2399e-05
8:138791686 T C 0.143037 -1.2859e-05
8:138792478 C G 0.075231 -1.7389e-05
8:138794860 A G 1.031771 -1.2456e-06
8:138795635 T C 0.117352 -9.8352e-06
8:138796025 G T 0.181911 -1.5921e-05
8:138796718 T G 1.652021 -1.7995e-05
8:138803658 T C 0.315130 -2.3061e-05
8:138812258 G A 1.718705 -6.0111e-05
8:138818478 G A 0.023299 1.7934e-05
8:138818500 T C 0.077258 -4.5420e-06
8:138819070 C T 0.081844 -1.6831e-05
8:138819074 C T 0.077914 -6.6822e-06
8:138834415 G T 0.741736 1.6831e-05
8:138844216 C A 0.816933 1.2657e-05
8:138844863 T C 0.388705 -1.3310e-05
8:138849473 G T 1.202140 2.9670e-06
8:138852485 T C 0.420616 7.6057e-06
8:138852894 A G 0.028361 3.9669e-06
8:138862541 A G 0.090428 -1.5648e-06
8:138864479 T C 0.055849 -5.3190e-08
8:138866267 C T 0.431063 3.2529e-06
8:138875499 C T 0.986472 1.6547e-05
8:138877625 C T 0.039326 1.4164e-05
8:138887431 C T 1.305923 1.0649e-05
8:138903450 A C 0.021793 7.6272e-06
8:138905296 G A 1.737578 1.4802e-05
8:138911608 C T 1.449596 2.2858e-06
8:138913298 G A 0.048645 -2.0653e-05
8:138917604 C T 0.116906 -2.5236e-05
8:138918945 T C 1.856531 -1.6204e-06
8:138919200 C G 0.047771 8.0104e-06
8:138928274 T C 1.145074 -8.3192e-06
8:138928281 C A 1.731033 2.1638e-05
8:138932123 T C 0.485243 1.7027e-05
8:138933166 T C 0.372090 -1.4494e-05
8:138934585 T C 1.071532 -2.5835e-05
8:138942395 C A 0.029456 1.1418e-05
8:138946022 C T 0.053778 -9.7625e-06
8:138950299 A G 0.029439 -3.0154e-06
8:138951795 C G 0.033233 -1.3333e-05
8:138956144 C A 0.034508 7.5514e-06
8:138959234 G A 0.066259 2.1598e-05
8:138959781 T G 0.059453 -1.1509e-05
8:138964852 G A 1.100342 -2.2575e-05
8:138974068 G T 0.070060 4.6250e-06
8:138978004 A G 0.038387 -2.3237e-07
8:138981275 T C 0.080117 -8.6562e-06
8:138983054 C T 0.322898 -4.8759e-05
8:138985880 C A 0.069115 -1.2594e-06
8:138988946 C T 0.955071 1.5479e-05
8:139000855 G A 0.051932 -9.9231e-06
8:139000940 A G 0.099431 1.7371e-05
8:139025499 C T 0.028225 2.4606e-05
8:139031711 C T 0.678027 -1.5366e-07
8:139037796 A C 0.471960 4.1320e-06
8:139039589 G A 0.449837 -1.3204e-05
8:139039826 C T 0.053078 -1.0006e-05
8:139041766 C T 0.045014 1.7767e-06
8:139047984 T C 0.753220 8.4816e-06
8:139050158 G A 0.052293 -6.7031e-06
8:139053333 T C 0.653667 2.1124e-06
8:139053369 T C 1.084849 -1.4332e-05
8:139054644 T C 0.643753 6.7864e-06
8:139070170 T G 0.035722 3.9391e-06
8:139074663 C T 0.036810 -2.0856e-05
8:139075196 G A 0.515627 -1.4082e-05
8:139076306 G A 0.074330 3.3839e-06
8:139078255 G A 0.702135 -1.1804e-06
8:139084283 C T 1.137751 2.0829e-05
8:139086291 C T 0.490387 -1.4569e-05
8:139087623 C T 0.562650 -1.8445e-05
8:139089126 C T 1.166911 7.7171e-06
8:139089532 C A 0.167836 2.5286e-06
8:139102267 G A 0.161226 7.1328e-07
8:139110678 G T 0.828425 1.8008e-06
8:139110745 A G 0.276739 1.4182e-07
8:139112236 C T 1.090809 3.2882e-06
8:139114115 T C 0.597345 -2.8412e-05
8:139116755 A T 0.076465 2.1857e-05
8:139117698 C T 0.960450 3.2780e-06
8:139119163 G C 0.112225 5.3111e-06
8:139121535 G A 0.311356 -5.0576e-06
8:139121684 C T 1.054958 1.3396e-05
8:139123533 G T 0.644443 8.7370e-06
8:139124626 T C 0.069520 1.4210e-05
8:139126425 A G 0.028909 3.2379e-07
8:139138096 A G 0.071961 1.8442e-05
8:139138356 C A 0.087879 -4.0639e-06
8:139140364 G A 0.908535 -5.4012e-06
8:139141565 A G 0.567356 -5.8727e-06
8:139142017 C T 0.172847 2.4488e-05
8:139145635 G A 0.059568 5.7759e-06
8:139145752 A G 1.506999 1.8195e-05
8:139146348 G A 0.038105 8.8224e-06
8:139149746 A G 0.086644 -2.6979e-05
8:139152091 G A 1.282416 -1.0917e-05
8:139156782 C T 0.056012 -1.1684e-05
8:139160011 A C 0.373640 1.0048e-05
8:139160583 C A 0.666273 -6.3948e-06
8:139165068 T C 0.703189 -7.0201e-06
8:139165289 C T 1.349614 2.4730e-06
8:139173955 T C 0.640901 1.0738e-05
8:139175349 T C 0.690909 1.1213e-05
8:139175538 C T 0.039115 8.7526e-06
8:139175625 C T 0.575808 4.6334e-05
8:139177269 G A 1.296009 1.8558e-05
8:139178417 G A 1.168893 3.1621e-05
8:139182148 A G 0.030575 -2.2381e-05
8:139184024 T G 1.166523 1.6837e-05
8:139184691 G A 0.039360 -2.0848e-05
8:139187277 T C 1.096609 2.3361e-05
8:139190544 G T 0.720909 -4.1808e-05
8:139194087 T C 0.670261 -8.8990e-05
8:139198599 C G 0.045629 -6.7160e-06
8:139206991 G T 0.021279 -9.5859e-06
8:139207199 T C 0.249737 -1.4966e-05
8:139207731 A C 0.807247 -4.8480e-06
8:139207792 A G 0.318142 5.0875e-06
8:139208408 G T 0.100795 1.3273e-05
8:139211410 A G 1.029694 -4.3451e-05
8:139214840 A G 0.038007 7.1562e-06
8:139218158 C T 1.559339 -2.8456e-05
8:139219952 A G 1.397640 -1.1605e-05
8:139223322 A G 0.226394 -1.1682e-05
8:139225894 C T 0.047659 6.3889e-06
8:139228388 C T 1.459323 -1.0748e-05
8:139231483 C T 0.035297 1.9925e-05
8:139232909 C T 0.460717 -8.2172e-06
8:139233180 G A 0.465888 -2.0346e-05
8:139235909 A T 0.065654 2.5149e-06
8:139237067 G A 0.238858 -7.9870e-07
8:139240369 G A 0.282580 5.0607e-06
8:139240856 T C 1.907538 -3.3343e-05
8:139241611 G A 0.842037 -9.2680e-06
8:139247364 G A 0.074704 -3.3545e-05
8:139250162 T C 0.223127 2.5079e-06
8:139250165 A G 0.042620 1.5294e-05
8:139250516 C T 0.300170 -1.4869e-05
8:139250722 G C 0.467564 4.6026e-06
8:139252742 C T 0.113683 1.1021e-05
8:139253805 G A 0.650236 3.5406e-05
8:139255733 C T 0.635638 -2.1840e-05
8:139255918 C T 0.072824 -1.9694e-05
8:139256096 A C 0.997964 1.1523e-05
8:139256494 A G 0.124240 8.3276e-06
8:139260668 A C 0.526014 -6.1615e-05
8:139263840 A G 0.501657 9.4699e-06
8:139265534 T C 0.564561 -9.2469e-05
8:139269052 G A 0.640061 9.3185e-06
8:139269984 C T 0.865197 2.0839e-05
8:139277934 C T 0.297971 3.7779e-05
8:139278297 C T 0.683976 -4.0088e-06
8:139278333 T C 0.214434 -2.1067e-05
8:139281556 A G 0.032224 1.0050e-05
8:139282386 T C 0.066552 -2.5028e-05
8:139283215 G C 0.890339 -6.7943e-06
8:139288437 C T 0.063468 2.0683e-05
8:139289340 A G 0.668864 4.0734e-06
8:139289870 C T 0.040958 -3.7290e-06
8:139290147 G A 0.242438 9.3571e-07
8:139291263 C G 1.080447 2.7936e-06
8:139293824 G A 1.732216 -8.5126e-06
8:139297807 C A 0.156613 3.4393e-06
8:139298819 G A 0.500828 -1.7836e-05
8:139301378 A T 1.659521 7.0446e-06
8:139302266 A G 0.052690 2.3656e-05
8:139302439 C G 0.087577 7.4926e-07
8:139302480 C T 0.941853 -1.9535e-05
8:139306619 T C 0.264074 -1.3233e-06
8:139309607 T C 0.547235 1.8939e-06
8:139310880 C T 0.664713 -1.0393e-05
8:139316263 A G 0.079508 -9.5403e-06
8:139317799 T C 0.241296 -1.0659e-06
8:139321718 T C 0.028477 2.4679e-06
8:139323526 C T 0.029208 1.2047e-05
8:139329657 T C 1.938599 -1.4621e-05
8:139331783 G A 1.969786 -1.5798e-05
8:139334720 T C 0.060207 -1.0116e-05
8:139336277 T G 0.060891 -1.3985e-05
8:139336429 T G 0.106455 -7.4410e-06
8:139338933 G A 0.111847 -5.5235e-06
8:139340174 C T 1.942873 -2.1729e-05
8:139341360 G C 0.078733 -1.0752e-07
8:139341996 C T 0.726256 -1.2737e-05
8:139346840 T C 1.969313 -1.9671e-05
8:139356716 C T 1.339680 4.5443e-06
8:139359144 T C 0.077910 5.1198e-06
8:139364224 T C 0.031574 1.0400e-05
8:139366749 A G 0.050355 3.0637e-07
8:139378149 A G 0.137203 1.2126e-05
8:139380024 G A 0.025767 -3.8945e-06
8:139380869 A G 0.026318 7.1356e-06
8:139382205 A C 1.296128 4.5195e-07
8:139383087 A C 0.032421 7.1533e-06
8:139384267 T C 0.065566 2.8574e-05
8:139384535 T C 0.111069 -6.7077e-06
8:139388912 G T 0.092166 3.0173e-06
8:139395920 T C 0.043963 -2.0393e-05
8:139396948 C T 0.437856 -2.3465e-05
8:139399574 C T 0.528550 -1.6348e-05
8:139399720 C T 0.030048 -1.8650e-06
8:139402821 C A 0.651525 -2.8040e-05
8:139404763 T C 0.745115 1.4737e-05
8:139405817 A G 0.104898 2.3661e-07
8:139405963 T C 0.114319 -4.2603e-06
8:139406558 C A 0.046754 -1.0746e-05
8:139407015 A G 0.023262 -1.1123e-05
8:139409338 T C 0.096161 -1.4432e-05
8:139414814 C T 0.829244 1.2258e-05
8:139422686 T G 0.107822 1.1725e-05
8:139422820 C T 0.697021 1.6777e-05
8:139427238 T G 1.335947 -1.6029e-05
8:139432680 T C 1.202585 -1.0122e-05
8:139448499 A G 0.187255 -1.6207e-05
8:139453883 C T 0.947208 -1.4219e-05
8:139472681 G A 1.020617 3.3119e-05
8:139490141 C G 1.021619 -7.3461e-06
8:139492378 A G 0.088151 -8.0411e-06
8:139501740 C A 1.646106 6.4395e-06
8:139504270 T C 1.492481 -5.1229e-06
8:139506019 A G 0.051259 -1.0640e-06
8:139512532 A C 0.069248 -1.1675e-05
8:139518806 T C 0.264578 -9.5177e-06
8:139519442 T C 0.108740 -2.2785e-05
8:139523210 A G 0.105547 -1.1400e-05
8:139531366 A G 0.072352 -3.1613e-05
8:139532280 T G 0.043426 1.3659e-05
8:139537588 T G 0.160485 9.2834e-06
8:139549078 G A 0.076465 1.7637e-05
8:139549853 G A 0.318560 -2.9718e-06
8:139552469 A G 0.090068 -2.3185e-05
8:139554878 A G 0.275780 -3.0497e-07
8:139566240 C A 0.025839 -8.3316e-07
8:139566627 T C 0.106819 2.7570e-07
8:139571978 G T 0.134198 -9.7849e-06
8:139574745 T A 0.154264 2.0016e-05
8:139578620 A G 0.082820 7.3105e-06
8:139590749 C G 0.081290 6.8166e-06
8:139592433 T C 0.040373 -9.6955e-06
8:139592683 A G 0.020950 -1.2306e-05
8:139596306 G A 0.251607 -1.0641e-05
8:139599652 T C 0.165633 1.7548e-05
8:139600346 A G 0.032798 5.7893e-07
8:139601150 T C 0.044388 3.5059e-06
8:139602126 T C 0.130648 -1.4946e-05
8:139604178 T C 0.058389 -1.4164e-05
8:139606958 A G 0.142789 3.5312e-05
8:139616386 T C 1.553930 2.9567e-06
8:139616765 T C 0.023792 -1.5423e-05
8:139619327 A G 0.232901 2.3536e-05
8:139620079 A G 0.070397 3.0760e-05
8:139624296 T C 1.873238 -1.9336e-05
8:139624764 T C 0.130319 -1.9086e-05
8:139632814 G T 1.715394 1.5808e-05
8:139632939 T C 1.810351 -4.5123e-06
8:139637479 G A 0.120184 -3.9681e-05
8:139637872 C T 1.718311 1.3297e-05
8:139642974 C T 0.190512 5.7580e-06
8:139645647 T C 1.937705 6.6749e-06
8:139647673 A G 0.036817 1.0036e-05
8:139651250 A G 0.050552 3.2564e-06
8:139661642 G A 0.036382 3.9984e-06
8:139664516 A G 1.824375 -4.6304e-06
8:139666447 T C 0.229685 1.9059e-05
8:139666461 C G 0.021409 5.2024e-06
8:139668032 C T 1.537849 7.8374e-06
8:139670668 A G 0.047533 -4.9086e-06
8:139672167 T C 1.818912 -8.9137e-06
8:139674108 T C 1.512017 -4.6046e-06
8:139681004 G A 0.127527 1.4661e-05
8:139681125 A C 1.487514 1.1236e-05
8:139681587 A G 1.385196 1.5439e-06
8:139686539 T C 0.101277 1.1845e-05
8:139687866 A G 1.580363 1.0711e-05
8:139701209 T G 0.654833 -2.1287e-05
8:139701344 C A 0.102369 -3.3729e-06
8:139707019 A G 0.111960 -1.5336e-05
8:139712355 A G 0.033447 -7.1143e-06
8:139713440 T C 0.366089 3.9725e-05
8:139724201 G A 1.959206 1.6860e-05
8:139725718 C T 1.724727 4.0009e-05
8:139726348 G C 1.534408 3.4525e-05
8:139726477 C T 1.798105 2.0246e-05
8:139730699 A G 0.260049 -1.6551e-05
8:139732549 G A 0.827299 -2.2683e-06
8:139733184 A C 0.053819 8.3288e-06
8:139735664 G C 0.240660 7.3598e-06
8:139736933 A C 1.031894 -2.2232e-06
8:139738112 T C 0.042066 2.0828e-06
8:139738325 A G 1.217942 1.6423e-05
8:139738962 T C 0.706364 -1.1949e-05
8:139743721 G A 0.089891 2.9284e-06
8:139745263 C T 0.069934 -2.2996e-05
8:139745582 T C 0.644780 -7.7849e-06
8:139746737 G A 0.105911 -2.0510e-05
8:139749638 C T 0.619063 -2.5973e-05
8:139749799 T G 0.121207 -4.0553e-05
8:139752948 A G 0.331673 -2.5488e-06
8:139753337 G A 1.629790 1.1888e-05
8:139759187 A G 0.059660 9.9222e-06
8:139759544 T C 0.069071 7.5491e-06
8:139763554 G A 0.066307 -1.7579e-05
8:139766211 C G 1.599671 1.1916e-05
8:139766879 G A 1.272424 1.4135e-05
8:139770716 C A 1.802209 7.5599e-07
8:139773163 A G 0.336684 -1.5627e-06
8:139774348 T C 0.032553 -3.9015e-06
8:139774866 A G 1.253253 9.9976e-06
8:139775106 A G 0.085155 2.2407e-06
8:139776427 C T 1.209171 1.6574e-05
8:139776906 T C 0.164205 -1.2128e-05
8:139778956 T G 1.780351 7.1891e-07
8:139779801 C T 0.102834 9.9990e-06
8:139780556 C G 0.124899 -2.7708e-05
8:139780605 G C 0.099904 -1.2488e-05
8:139781233 G A 0.184607 -1.9369e-05
8:139781468 G A 0.099142 -8.6194e-07
8:139781866 T C 0.311043 9.5498e-06
8:139783034 A G 0.033617 1.2923e-05
8:139783497 T C 0.710492 -1.1576e-05
8:139783965 A G 1.756661 -8.7431e-06
8:139784511 G C 1.439213 -1.7992e-05
8:139784784 A G 0.104245 -5.1624e-05
8:139785792 C T 0.112493 1.5778e-05
8:139788556 A C 0.037184 -1.7794e-06
8:139800737 T C 0.073355 1.6486e-06
8:139803213 T C 0.079093 2.7705e-05
8:139812219 G A 0.574740 -1.9110e-05
8:139812526 T C 0.102467 -1.4860e-05
8:139820634 A G 1.013083 2.5256e-05
8:139821681 C T 1.600174 1.0209e-05
8:139827488 G C 1.646143 -3.9610e-06
8:139830796 T C 1.747706 -4.7017e-06
8:139833965 T C 1.250173 1.8656e-05
8:139834621 G T 0.100999 -2.5688e-05
8:139834625 T G 0.038486 3.5645e-05
8:139838912 C T 1.608184 -5.0107e-07
8:139842551 G A 0.020790 6.4431e-06
8:139844704 T C 0.044857 -2.0828e-05
8:139845993 T C 0.027110 1.3987e-05
8:139846173 G A 1.948584 -1.0437e-05
8:139848829 T C 1.138954 2.4267e-05
8:139854275 T C 1.193967 1.5071e-05
8:139856286 C T 0.068857 -1.8313e-05
8:139856786 T C 1.110702 1.1938e-05
8:139858247 T C 0.051844 3.1266e-06
8:139859085 C G 1.869158 -5.0637e-06
8:139860770 A G 0.085451 -1.4536e-05
8:139863048 T C 1.380406 1.7151e-06
8:139867137 A G 0.127949 -2.1936e-05
8:139867430 T C 0.431499 -2.6084e-06
8:139868325 T C 0.066735 -7.0755e-06
8:139871075 T G 0.035164 -2.3640e-05
8:139871468 T C 1.161852 1.2655e-05
8:139872442 C T 0.110797 -3.0882e-05
8:139873478 C G 0.197768 -1.9303e-05
8:139873740 G A 1.720504 4.8288e-06
8:139876192 G A 1.820925 1.3888e-05
8:139878961 C A 0.329317 -1.4692e-05
8:139880901 C T 0.630065 8.8210e-06
8:139884509 T C 0.411164 1.4535e-05
8:139884579 T C 0.233167 -8.7817e-07
8:139886561 T C 0.022871 -6.9321e-06
8:139888822 A G 0.036222 -1.0298e-05
8:139894724 G T 0.235468 8.0139e-06
8:139896132 G A 0.161509 4.6938e-06
8:139897332 A G 0.199104 2.0616e-06
8:139905950 C T 0.035552 1.9570e-05
8:139910411 T C 1.362479 1.3673e-05
8:139918020 T C 1.285738 1.8033e-05
8:139918166 C T 0.075374 4.0667e-06
8:139920951 G A 0.080593 -9.9523e-06
8:139921451 C T 0.523311 -1.3580e-05
8:139921764 A G 0.089259 1.1219e-05
8:139923967 A G 0.099567 1.0628e-05
8:139928096 T G 0.808406 6.8448e-06
8:139932815 C A 1.202799 2.1793e-05
8:139936682 C G 0.034790 -1.1326e-05
8:139938469 A G 0.083622 1.9104e-05
8:139938615 A G 0.217952 4.1735e-06
8:139942304 G A 1.855334 8.5257e-06
8:139944979 A C 0.222722 6.3339e-06
8:139946839 C A 1.793988 -1.6269e-06
8:139951715 T C 1.575859 2.8096e-05
8:139955252 G A 1.591107 -1.7236e-05
8:139973496 T C 0.081616 -3.0402e-05
8:139975998 A C 1.490744 -1.6665e-05
8:139976807 G A 1.837648 1.2112e-05
8:139976973 C T 0.094678 -1.6718e-05
8:139979370 A T 0.048519 -2.0729e-05
8:139979568 T C 0.065685 2.8473e-05
8:139984111 T C 0.075027 -9.5340e-06
8:139986145 G C 1.856735 3.0031e-05
8:139987300 G A 0.064828 -1.5211e-05
8:139989927 T G 1.654911 1.8219e-05
8:139991388 C T 0.106646 -2.8100e-06
8:139994565 C T 0.053258 -1.1753e-05
8:139999355 G A 0.094382 -6.3172e-06
8:139999840 C T 0.038078 5.4509e-06
8:140000670 A G 0.142432 9.4515e-07
8:140004989 A G 0.114829 7.6484e-06
8:140006470 T C 0.047190 -2.3211e-06
8:140007837 A G 0.044711 -1.0305e-05
8:140009510 T C 0.067823 2.8350e-06
8:140013616 C G 0.093380 -1.6522e-05
8:140025791 T C 0.369296 -9.7899e-06
8:140029573 A G 1.310462 4.8568e-05
8:140030601 G A 0.316190 -2.9265e-06
8:140033854 C T 0.025189 9.2256e-06
8:140037449 G A 0.123393 -4.4171e-05
8:140040531 C T 0.340727 -9.3412e-05
8:140048604 G T 0.025638 7.9585e-06
8:140052904 G A 0.388481 -3.5020e-05
8:140053920 A G 0.057348 -5.8687e-06
8:140055955 T C 0.171035 -4.4123e-05
8:140060035 G A 0.106907 -8.3823e-06
8:140068157 A G 0.054533 -1.0383e-05
8:140069886 T G 0.048968 2.2081e-05
8:140073410 A C 0.077863 3.6217e-06
8:140076771 T G 0.066021 -5.4084e-06
8:140076848 C T 0.120282 1.0356e-05
8:140080089 A G 1.585480 -6.9430e-06
8:140081806 A C 0.156783 -3.7225e-06
8:140083120 T C 1.747886 -9.9700e-06
8:140086500 A G 0.095827 1.0766e-05
8:140089341 T G 0.052401 -8.5126e-06
8:140089384 A T 0.057678 -1.7095e-06
8:140093159 G T 0.206889 -9.8876e-05
8:140093308 A G 0.104045 -9.0172e-06
8:140093810 G A 0.255289 6.3839e-06
8:140096660 C T 0.628318 2.3689e-05
8:140101069 T C 0.194388 3.0154e-07
8:140104843 A C 0.080980 1.1045e-05
8:140107083 T C 0.087335 7.2680e-06
8:140112894 A C 0.604352 5.3306e-06
8:140122308 A G 0.075058 4.0511e-06
8:140126672 C T 0.037293 -1.0515e-05
8:140132072 A G 0.043963 -1.6037e-07
8:140134256 A C 0.253113 1.0371e-05
8:140139932 A C 0.070947 2.3927e-05
8:140140829 T C 0.198920 -1.9947e-05
8:140143097 A G 0.719929 -1.0061e-05
8:140187684 G T 0.243159 7.4824e-06
8:140188017 G A 0.550676 3.6474e-05
8:140195722 T C 0.064971 1.4378e-05
8:140202870 A G 0.137475 8.0954e-06
8:140216669 C G 0.063753 -1.2782e-05
8:140225397 A G 0.039645 -8.1752e-06
8:140238897 C T 1.859268 1.8231e-05
8:140250509 G C 0.126133 -1.1281e-05
8:140255492 G T 0.826211 8.7765e-06
8:140257058 G A 0.370241 2.2180e-05
8:140257104 A G 0.120017 1.2095e-05
8:140257928 A G 0.173170 -1.3192e-05
8:140265669 A G 1.749705 -3.6330e-06
8:140266612 G T 0.752449 -4.5437e-05
8:140270614 G A 0.723887 7.3423e-05
8:140272394 T C 0.205961 2.6630e-05
8:140272411 T C 0.038503 -3.7428e-06
8:140272653 C T 0.148280 2.2218e-06
8:140272840 G A 0.730972 -1.8830e-05
8:140278938 T C 0.026383 -1.3711e-05
8:140278940 T C 1.797639 -5.9941e-06
8:140280158 C A 0.575077 6.8877e-06
8:140281666 G T 0.560257 2.4062e-05
8:140293281 C T 1.939031 -9.0104e-06
8:140296274 T C 1.970425 -9.4896e-06
8:140298579 A C 1.458789 -2.0624e-05
8:140304555 C T 1.969293 -1.0882e-05
8:140309607 T C 0.109372 -1.1429e-05
8:140309627 C T 0.035725 1.7799e-06
8:140320084 G A 0.540670 2.7707e-05
8:140326579 A G 0.100604 -2.2361e-05
8:140327364 T C 0.083166 -2.1288e-05
8:140330489 G A 0.111647 -2.2906e-05
8:140331415 T G 0.077553 -1.3609e-05
8:140333076 G A 0.369017 -5.2652e-06
8:140335332 A G 1.193616 -6.4173e-06
8:140335733 T G 0.025271 -1.1994e-05
8:140335853 C G 0.057539 -4.9476e-06
8:140336367 A G 0.034284 -1.5535e-05
8:140336458 T C 0.035413 4.6108e-06
8:140338423 T C 0.205132 -2.5350e-05
8:140339956 C T 0.134470 -2.3181e-05
8:140344828 T C 0.050916 -5.3654e-06
8:140345180 C T 1.077309 -1.6255e-05
8:140350006 A C 1.304767 -5.1718e-05
8:140353348 G A 0.618846 7.5757e-07
8:140354093 C T 0.422564 1.0024e-05
8:140354650 C T 0.824855 2.4338e-06
8:140354986 T C 1.515128 9.1591e-06
8:140355080 C T 0.040869 1.6719e-05
8:140356634 A G 0.046078 1.5380e-05
8:140362677 C G 0.059222 -3.9533e-06
8:140363069 G T 0.036939 -1.0662e-06
8:140367464 T C 0.197621 7.8519e-06
8:140371194 C T 0.194133 7.9540e-06
8:140375578 G A 1.754512 -1.1386e-05
8:140377871 C T 1.061601 -2.5917e-06
8:140393828 G T 0.537437 1.3236e-05
8:140406471 C T 0.024258 6.6401e-06
8:140424294 C T 0.447995 7.0259e-06
8:140427667 T G 0.445027 9.2493e-06
8:140429997 A G 1.110015 -3.5724e-06
8:140434081 T C 1.561515 9.2486e-06
8:140434240 T C 0.120711 -1.6237e-05
8:140438978 A G 0.071614 -5.9502e-06
8:140442384 A C 0.149470 1.8084e-06
8:140446725 C T 0.809477 5.9321e-07
8:140449676 T C 0.023819 -2.9725e-06
8:140452522 C A 1.391853 1.0650e-06
8:140459199 T C 0.394094 -1.5160e-05
8:140459761 C T 0.021443 4.4209e-06
8:140459804 A G 0.029514 -1.3909e-05
8:140465847 A G 0.216310 7.9716e-06
8:140468983 C T 1.050600 -1.3039e-05
8:140470489 C T 0.036905 3.2012e-05
8:140482798 A G 0.028739 -1.1148e-05
8:140486625 T C 0.879520 -1.9924e-05
8:140487399 C G 1.823536 -2.4627e-05
8:140490240 T C 0.981413 -8.7377e-06
8:140496702 C A 0.097463 1.7948e-05
8:140503539 C T 0.382626 -3.1745e-05
8:140505432 A G 0.213781 -4.5304e-06
8:140505543 C T 0.776166 5.3664e-06
8:140511074 G A 0.538749 6.0001e-06
8:140513104 G C 0.042770 7.4892e-06
8:140519266 A G 0.145196 6.8869e-06
8:140519517 T G 1.053224 -2.0186e-05
8:140522118 A G 0.134432 2.6168e-05
8:140529847 G A 0.097990 1.1288e-06
8:140536619 A G 0.435538 -9.7978e-06
8:140538379 T G 0.399602 -1.8374e-05
8:140540812 G A 0.103334 1.4298e-05
8:140547740 T C 1.381559 -7.1995e-06
8:140554357 C T 0.062832 -1.5901e-05
8:140573580 C A 0.035144 -6.0036e-06
8:140575612 C T 0.022813 6.2487e-06
8:140577444 A G 0.943512 -1.4819e-06
8:140578820 G A 0.303244 -2.0335e-06
8:140584396 A G 0.142351 8.2727e-06
8:140584750 T G 0.035185 2.7720e-06
8:140585403 G A 0.571412 2.9002e-06
8:140587823 A G 0.171055 -5.7217e-06
8:140588709 C G 0.479715 -6.0925e-06
8:140589442 T C 0.141868 1.0655e-05
8:140590172 G A 0.597777 -1.9930e-05
8:140590849 C A 0.093764 8.3540e-06
8:140594161 A G 0.151292 -1.4033e-05
8:140598058 A G 0.145801 -2.5727e-05
8:140598891 C T 1.347873 -4.7065e-05
8:140602254 G T 0.232718 -1.9069e-05
8:140602616 C T 0.348931 -3.3027e-05
8:140603246 C T 0.438489 -8.5619e-06
8:140605202 T C 0.028739 -1.3411e-05
8:140611754 G A 0.727939 -1.2797e-05
8:140612247 T G 0.115917 -1.8863e-05
8:140613094 T C 0.021092 -2.0050e-05
8:140615731 C T 1.484478 -5.2141e-05
8:140624187 A G 0.070764 -1.6835e-06
8:140624254 A G 0.206111 -4.3563e-06
8:140632501 C T 0.900664 -1.1271e-06
8:140634920 T G 0.047999 2.7000e-05
8:140635346 C T 0.409736 7.7694e-07
8:140643572 T C 0.190047 3.1163e-05
8:140644569 G A 1.200576 -3.2434e-06
8:140656262 T C 0.043780 -2.5759e-05
8:140658801 C T 1.060435 3.0534e-07
8:140660363 A G 0.042409 4.9896e-06
8:140661285 A G 1.278313 1.3859e-05
8:140661655 T C 1.840406 -1.2694e-06
8:140662447 C T 1.658386 -1.5182e-05
8:140663658 C A 1.394080 4.3413e-06
8:140668477 T C 0.041036 4.6227e-06
8:140669247 C T 0.099169 -2.0961e-06
8:140669745 T G 1.580455 -3.5261e-06
8:140669967 G A 0.409675 1.2175e-05
8:140672403 A G 0.067214 -1.5207e-05
8:140673111 G T 0.386227 6.6070e-06
8:140675806 C T 0.097160 2.0568e-05
8:140676100 A G 0.118076 1.6107e-05
8:140684628 C A 1.523804 -1.4102e-05
8:140685099 A G 0.051766 -3.3157e-05
8:140687274 G A 1.181619 -2.1858e-05
8:140693813 A G 0.103572 -4.8406e-06
8:140700371 C T 0.129384 -6.3125e-06
8:140700957 G A 1.181105 -2.1665e-05
8:140702874 A G 0.063403 4.7967e-06
8:140706503 A G 0.976691 -9.5749e-06
8:140707921 T C 0.059735 8.1451e-06
8:140712201 C A 0.134065 6.0374e-06
8:140717048 G T 0.021439 -3.7868e-07
8:140720163 G A 1.047761 -1.3659e-05
8:140720526 C A 0.250230 -1.0211e-06
8:140720623 T C 1.292514 9.9163e-07
8:140722178 G A 0.574692 -2.2511e-06
8:140722611 C T 0.039370 8.9678e-06
8:140725042 G A 0.596961 4.6530e-06
8:140727013 C T 0.397789 8.4169e-06
8:140727608 T C 0.047190 -2.6193e-05
8:140733497 C T 0.171001 -6.5350e-06
8:140739963 T C 0.031860 7.7511e-06
8:140741551 C T 0.065566 -5.2701e-06
8:140754258 C T 1.830981 1.0273e-05
8:140755658 C T 0.128469 1.2479e-05
8:140757454 A G 1.700833 -2.9334e-06
8:140777251 G A 0.430054 -1.5441e-05
8:140789206 A G 0.121316 -2.8883e-05
8:140793407 C T 0.041338 -9.1349e-06
8:140797139 A G 0.039931 9.0286e-06
8:140797189 G A 0.082942 -1.5004e-05
8:140798754 G A 0.054234 -1.3313e-06
8:140807075 G A 0.120915 5.5871e-06
8:140811470 C T 0.118266 -3.8904e-05
8:140814128 G A 0.238355 -2.0220e-05
8:140819819 T C 1.059949 1.0912e-05
8:140822231 T C 0.022051 5.4830e-06
8:140829016 G A 0.047887 2.1928e-08
8:140830241 T C 0.787841 -1.1565e-05
8:140830393 G T 0.291001 -5.2974e-05
8:140845161 C T 0.448977 -4.7798e-06
8:140851399 T C 0.081994 -2.2435e-05
8:140852638 A G 0.116223 8.6537e-06
8:140853115 T G 0.213295 -1.8115e-05
8:140855302 T C 0.039329 1.5611e-05
8:140857993 C T 0.477199 1.6381e-05
8:140860662 A T 0.117454 6.4266e-06
8:140861428 T C 0.022429 8.2843e-06
8:140862119 C A 0.248966 -2.6119e-06
8:140862854 T C 0.034699 -1.2728e-05
8:140864597 G A 0.308123 -2.5571e-05
8:140868821 A G 0.167366 1.4482e-05
8:140873022 G A 0.946296 3.7573e-05
8:140873929 C T 0.956448 3.8860e-05
8:140881212 G A 0.618108 -3.4521e-05
8:140886590 G T 0.816882 -1.1767e-05
8:140888555 G A 1.519598 -7.7508e-05
8:140890466 C T 0.037782 1.6610e-06
8:140892871 A C 0.253783 9.4773e-06
8:140896924 T C 0.883332 1.3746e-05
8:140901915 T G 0.420738 -1.2325e-05
8:140905891 A C 0.032115 -8.3278e-06
8:140909908 T C 0.105816 7.5174e-06
8:140917191 T C 0.039254 -1.5775e-05
8:140919599 C A 1.071940 -1.8017e-05
8:140921171 A G 0.020368 -1.2052e-05
8:140921765 T C 0.489013 -1.9523e-05
8:140934340 C G 0.067935 1.2729e-05
8:140934930 T C 0.056148 -4.0440e-06
8:140935952 A C 0.388722 1.0136e-05
8:140944137 T C 0.217476 -1.0112e-05
8:140944585 T C 0.046911 -1.3819e-05
8:140944699 T C 0.073698 1.6613e-05
8:140948694 A G 0.057086 -1.8813e-05
8:140960285 T C 0.055223 -4.3308e-06
8:140962545 C T 0.391751 2.6372e-07
8:140974986 A G 1.050685 -8.6624e-06
8:140978546 G A 0.230171 5.0561e-06
8:140979762 G A 0.039387 3.4194e-06
8:140981644 C T 0.221709 -1.6095e-05
8:140985389 C T 0.159356 -1.0504e-05
8:140990070 C G 1.253943 1.6524e-06
8:140992847 C T 0.278483 -2.5044e-05
8:140993469 T C 0.025546 -3.6791e-06
8:140996982 C T 0.450126 8.8507e-07
8:141010063 A G 0.065576 -1.3811e-05
8:141015689 G A 1.170073 2.2884e-05
8:141023504 T C 0.087743 1.5289e-05
8:141032376 C A 0.116077 3.5888e-05
8:141041841 G A 0.232963 1.3158e-05
8:141045904 C T 0.139943 8.6588e-06
8:141046173 C T 1.185032 -2.7555e-05
8:141048964 T C 1.189197 -1.1945e-05
8:141050431 T C 0.066365 -3.7417e-06
8:141054583 G A 1.482785 3.5211e-06
8:141056988 T C 0.105530 -6.8719e-06
8:141060388 A G 0.109566 1.8829e-05
8:141065441 A G 1.171694 -1.3100e-05
8:141070070 G T 0.051106 1.0150e-05
8:141072537 G T 0.786512 3.4524e-05
8:141074664 A C 1.801263 -2.5486e-06
8:141078169 T C 0.213726 8.1452e-06
8:141078311 A G 0.034032 4.6224e-06
8:141081742 T C 0.870749 -2.1465e-05
8:141084129 G A 1.324846 -1.2168e-06
8:141085008 T C 0.112412 2.4130e-06
8:141085471 A G 0.080137 2.5162e-05
8:141085634 C A 1.260250 -1.5333e-05
8:141086326 G A 0.126001 1.9294e-05
8:141090700 T G 0.981923 -1.9365e-05
8:141091226 T C 0.119497 -5.5910e-07
8:141093505 C T 0.281458 3.3900e-05
8:141095411 G A 0.052616 -3.8793e-06
8:141096474 A G 1.216028 -9.0227e-06
8:141105532 G A 0.125321 -9.4682e-06
8:141108659 A G 0.154471 6.8488e-06
8:141109576 T C 0.153094 4.2477e-06
8:141110938 A C 0.034396 -6.5326e-06
8:141113785 G T 1.112776 -4.9087e-05
8:141114574 C T 0.068619 -1.2978e-05
8:141117924 A G 1.404650 -9.6573e-06
8:141121395 C A 0.097565 1.8849e-05
8:141121783 G A 0.790306 -1.0599e-04
8:141124003 C A 1.406085 -2.4351e-05
8:141124984 G A 0.035708 2.7296e-05
8:141128606 G A 0.944148 4.2380e-05
8:141130066 T C 0.627838 4.0867e-05
8:141132306 G A 0.143330 -6.7782e-06
8:141136571 A G 0.021568 8.7388e-06
8:141136614 A G 0.033675 -4.1672e-06
8:141139722 C T 0.672631 8.5347e-06
8:141140074 T C 0.038857 -5.3193e-06
8:141149918 A C 0.887377 1.6715e-05
8:141150169 C T 0.568580 1.2607e-05
8:141164716 G C 0.114265 -3.6116e-06
8:141165001 A G 0.471668 9.0488e-06
8:141166676 T C 0.051626 6.8784e-06
8:141172492 T C 0.257010 -2.2189e-07
8:141175096 G T 0.085849 8.8395e-06
8:141176913 G A 1.164857 1.7281e-05
8:141177402 T C 0.465796 6.8637e-06
8:141177539 C T 1.918765 3.9126e-05
8:141180856 G A 0.095861 -5.2837e-07
8:141183700 T C 1.682579 2.8213e-05
8:141188283 T G 0.068054 -5.2563e-06
8:141188916 G C 0.427351 -1.0611e-06
8:141190350 C T 0.096300 -6.8582e-06
8:141194193 C T 0.231854 -1.1091e-05
8:141194257 A G 0.870130 1.3606e-05
8:141195598 A G 1.099360 6.3188e-06
8:141198931 A G 0.039156 7.7534e-06
8:141210214 A G 0.625251 -8.4243e-06
8:141212401 T C 0.543081 1.8166e-05
8:141226160 C T 1.116784 1.4101e-05
8:141236938 G A 0.270480 -1.4511e-05
8:141238787 A G 0.077533 2.1074e-06
8:141242865 T C 1.417838 6.3752e-06
8:141244311 C T 0.078227 2.3827e-05
8:141249932 C T 0.069227 -5.3909e-06
8:141252067 T C 0.174815 1.0570e-06
8:141252201 A G 0.038870 1.9994e-05
8:141252782 A G 0.224069 -1.9050e-05
8:141253410 G A 0.030598 2.0782e-06
8:141254029 T G 0.057719 -2.0424e-05
8:141257264 T C 0.044541 4.8365e-06
8:141259068 C A 0.048471 2.6006e-05
8:141264837 T C 0.186786 2.9958e-05
8:141265223 C T 0.366511 2.7753e-05
8:141270650 T C 0.165058 -3.7591e-05
8:141271075 C A 0.373120 9.7942e-06
8:141272354 T C 0.058538 -2.2130e-05
8:141273753 T C 0.260838 1.2281e-05
8:141273973 C T 0.413374 2.5047e-05
8:141274429 G A 1.400638 -1.2154e-05
8:141281196 T C 0.021456 -1.9926e-05
8:141281899 G A 0.429313 -3.4282e-05
8:141285482 A G 0.056345 7.3052e-06
8:141287180 C G 0.728575 -2.6451e-06
8:141290993 A G 0.034447 3.0420e-05
8:141291782 A C 0.441957 -9.5142e-07
8:141296424 A C 0.029646 2.6978e-05
8:141297819 A G 0.036242 -2.0246e-05
8:141298717 C A 0.187000 5.9008e-05
8:141298992 T C 0.669568 -3.3449e-05
8:141300377 T C 0.133708 -1.0199e-05
8:141304207 A G 0.057967 7.3524e-06
8:141312181 A C 0.032710 6.9737e-06
8:141315235 C T 0.115424 -4.9660e-06
8:141317496 T C 1.208372 -2.4677e-05
8:141322298 C G 0.080555 1.1052e-05
8:141323541 A G 0.042365 3.5939e-07
8:141333075 T C 0.111317 -4.5583e-07
8:141339520 A G 0.078862 1.3847e-05
8:141351730 G A 0.367643 7.3254e-06
8:141354019 C A 0.243325 -1.2692e-06
8:141357986 T C 0.087722 3.7326e-06
8:141359679 C T 0.172827 -5.4480e-06
8:141360167 G A 0.691969 -1.0763e-05
8:141360529 A G 0.090564 9.1959e-07
8:141360600 G A 1.602557 -2.3116e-05
8:141360929 G A 0.093777 2.0715e-05
8:141362271 C T 0.053170 3.1761e-06
8:141366400 T C 0.332812 -1.8755e-05
8:141370619 C T 0.065232 1.9026e-05
8:141376981 C T 0.021902 2.3086e-05
8:141380596 G T 0.452799 -1.8874e-05
8:141383939 T C 0.594156 -1.5678e-06
8:141389106 A G 0.089735 3.9569e-06
8:141389642 A G 0.060836 -1.8844e-05
8:141399492 G A 1.351300 -1.6982e-05
8:141405534 C G 1.873146 -1.4950e-05
8:141410497 T C 1.125355 5.5225e-06
8:141419744 G A 0.082079 1.6184e-05
8:141436826 T C 1.045578 -7.0794e-06
8:141438515 A G 0.033849 -1.9868e-05
8:141456054 A G 0.075989 8.5995e-07
8:141459684 A C 0.959913 -4.0126e-07
8:141461116 T C 0.170358 -8.9821e-06
8:141461266 G A 1.130550 -5.8222e-06
8:141464105 T C 0.074657 3.0571e-06
8:141468370 T C 0.038000 9.8581e-06
8:141472581 T C 0.032101 2.2233e-05
8:141473089 T G 0.026386 8.6362e-08
8:141477459 A G 0.058899 -2.8640e-06
8:141480330 G A 0.984575 3.2055e-05
8:141480828 G A 0.045541 -1.3856e-05
8:141495586 C T 0.068755 1.2496e-05
8:141498753 T C 0.245120 1.0882e-06
8:141502439 G A 0.021558 -1.0211e-05
8:141503840 A G 0.088759 -4.3280e-06
8:141506410 T C 0.189843 8.7329e-06
8:141511935 T C 0.162501 1.6987e-05
8:141518099 T C 0.064529 -1.3789e-05
8:141518515 G C 1.253117 -9.0156e-06
8:141525327 G A 0.089490 -6.2477e-06
8:141525465 C T 1.740628 -5.0726e-06
8:141526021 T C 0.062237 -7.1910e-06
8:141528889 T C 0.105969 -6.1569e-06
8:141529227 C T 0.186055 5.5174e-07
8:141530001 C T 0.173898 -3.0331e-05
8:141530057 T C 0.209208 -4.7191e-06
8:141533829 A G 0.087270 -1.8223e-06
8:141534840 G A 0.129866 -1.1372e-05
8:141537406 C T 0.383626 -5.6756e-05
8:141545966 T C 0.031227 1.1297e-05
8:141551646 A G 0.519166 2.3487e-05
8:141555862 C A 0.236903 -2.3532e-05
8:141559159 T C 0.057556 1.8817e-05
8:141560634 A C 1.059225 -2.5966e-05
8:141565892 C A 0.752840 -3.3654e-06
8:141571623 A G 0.035477 -1.6310e-06
8:141572059 C T 1.686363 -1.4024e-05
8:141572498 A G 0.713613 9.0252e-06
8:141573975 A G 0.325550 2.2743e-05
8:141577410 T C 0.041988 -5.0193e-06
8:141577522 T C 0.274495 -1.5658e-04
8:141582896 C T 0.889234 2.7298e-05
8:141586898 A G 0.050875 9.9614e-06
8:141587404 T C 0.659164 2.5354e-06
8:141589479 T G 0.398769 1.3832e-05
8:141593627 A G 0.022123 1.6197e-05
8:141594117 G A 0.108067 -1.1435e-06
8:141594881 C T 1.210102 5.5040e-05
8:141607543 A G 0.022252 1.4479e-05
8:141608445 T C 0.088242 -3.3721e-05
8:141608898 C T 1.642118 2.0361e-04
8:141609339 A G 0.223362 4.1586e-06
8:141614268 T C 0.078940 -5.1668e-06
8:141618949 C T 0.100050 -2.1953e-05
8:141624479 C T 0.650172 -8.7996e-06
8:141629360 A G 0.042654 -5.1384e-06
8:141639262 T C 1.441532 6.3936e-05
8:141646887 G A 1.975613 1.1128e-05
8:141647269 C G 0.368089 -3.0733e-06
8:141647291 A C 1.027416 3.3732e-05
8:141659745 T C 0.071168 -2.6628e-05
8:141667076 A G 0.039370 -2.1210e-05
8:141667159 A G 0.023676 -1.4171e-05
8:141668413 T A 0.024234 6.1420e-06
8:141716945 T C 0.030415 -1.3034e-05
8:141734880 C A 0.021018 -1.1335e-07
8:141736395 A G 0.043933 -1.4035e-05
8:141739305 G A 0.071284 -1.1652e-05
8:141755310 A G 0.895891 -2.0909e-05
8:141774471 A G 0.058487 1.9894e-05
8:141780818 C T 0.296842 -9.0117e-06
8:141801675 C G 0.020858 6.8757e-07
8:141817451 T C 0.077030 4.2782e-06
8:141857609 T A 0.052531 5.5489e-06
8:141857912 G A 0.053778 -2.4773e-05
8:141863256 G C 0.127691 -1.9580e-05
8:141869422 A G 0.058514 1.0222e-05
8:141869707 C T 0.027284 -7.8635e-06
8:141876287 G C 0.195969 -6.8542e-06
8:141886412 T G 0.255973 -7.0487e-06
8:141918376 C T 0.296512 -5.6152e-06
8:141928495 G C 0.122479 5.5374e-06
8:141937541 T C 0.991201 1.6197e-05
8:141948506 T C 0.355275 7.3488e-06
8:141953256 T C 0.041760 2.6621e-05
8:141958246 T C 0.046802 -5.5788e-06
8:141977509 C T 0.027896 -1.1437e-05
8:141978460 C T 1.115261 2.0502e-05
8:141984624 T C 0.026138 -3.2499e-06
8:142001168 C T 0.121217 9.1648e-06
8:142022686 C T 0.564728 -9.1588e-06
8:142023354 C T 1.931579 4.6792e-06
8:142025150 C T 1.468788 5.3156e-07
8:142025644 T C 1.029952 1.8158e-05
8:142025829 T C 0.832321 2.8896e-05
8:142026630 G A 0.202300 -1.3776e-05
8:142032171 A C 0.709560 2.9646e-05
8:142036416 T C 0.112973 8.3805e-06
8:142038599 C T 0.832841 1.2199e-05
8:142042174 T C 0.029371 3.4116e-06
8:142042240 G A 0.583226 7.2605e-06
8:142043122 C T 0.155766 1.1852e-05
8:142051707 A G 0.911350 -1.2706e-05
8:142054224 G A 1.846100 8.3968e-07
8:142061502 A G 1.029279 1.2682e-06
8:142062350 C T 0.067075 -3.0588e-05
8:142063234 T C 0.038241 -1.1295e-05
8:142064721 A G 1.125052 -1.1282e-05
8:142065270 T G 0.205968 -2.3083e-05
8:142066255 T C 0.025465 -4.2920e-06
8:142074909 G A 0.100512 -2.4401e-05
8:142080002 A G 0.312100 3.9427e-06
8:142084745 A G 0.153937 -4.9907e-06
8:142096010 C T 0.885382 -4.7768e-06
8:142100026 T C 0.053387 -1.5541e-05
8:142100514 G A 0.109094 -1.8825e-05
8:142104944 G A 0.806689 -1.2816e-05
8:142106052 T C 0.030122 -4.0661e-06
8:142106228 A G 0.382861 7.1085e-06
8:142110875 A G 0.643535 -9.9998e-06
8:142116605 T C 0.103606 1.0613e-05
8:142116637 T C 0.025193 1.3743e-05
8:142122311 A G 0.065498 1.2218e-06
8:142123756 G T 0.031003 7.8549e-06
8:142125305 T G 0.909051 -2.1139e-05
8:142126146 G A 0.048852 -9.0164e-06
8:142127112 G A 0.056597 -1.6398e-05
8:142130862 A G 0.030945 5.7789e-06
8:142131930 C T 0.896955 -4.3444e-05
8:142134753 T C 0.625629 -4.4351e-05
8:142139751 A G 0.071631 9.4727e-06
8:142140159 T C 0.021242 1.0684e-06
8:142147468 G A 1.919254 6.0001e-07
8:142152442 G A 0.879983 2.3632e-05
8:142157260 C T 0.195755 3.6279e-06
8:142159304 T C 0.054057 3.1012e-05
8:142160172 C T 1.505992 1.3194e-05
8:142164446 T C 1.320862 1.4914e-05
8:142168321 A G 0.021670 1.9460e-05
8:142168337 T C 0.680651 2.3018e-05
8:142171503 A C 0.060133 -1.2509e-06
8:142174344 A G 0.323949 -1.1602e-05
8:142177251 A G 0.088151 2.6673e-06
8:142179371 A G 0.566404 1.1290e-05
8:142182880 T C 0.104619 6.5747e-06
8:142183647 A G 0.038500 -1.3790e-05
8:142187872 A G 0.025907 -1.1516e-05
8:142188039 T C 0.707612 2.8277e-05
8:142190469 A T 0.084710 -8.2806e-06
8:142191748 G T 0.458483 1.3858e-05
8:142194514 A C 0.216725 1.2993e-07
8:142194811 G T 0.020413 8.2976e-06
8:142198596 T G 0.759163 -9.5942e-06
8:142201124 G A 0.389133 2.9407e-05
8:142201544 A G 0.020674 -2.2120e-05
8:142204514 T C 0.039183 5.7675e-06
8:142205237 G A 0.778532 -5.4988e-06
8:142205386 T C 0.163460 1.9922e-05
8:142210228 C T 0.021691 1.5154e-05
8:142219810 A G 0.372369 3.4078e-05
8:142220196 A G 0.032057 1.1595e-06
8:142222445 C T 1.183131 4.9683e-05
8:142225721 A G 0.020640 -2.1882e-05
8:142225961 C T 0.020630 4.2713e-06
8:142226455 A G 0.086546 -9.6552e-06
8:142228686 A G 0.224925 4.2790e-05
8:142228909 A G 0.593799 -2.0517e-05
8:142231232 C T 0.046567 1.3472e-06
8:142235154 A C 0.582437 -1.6803e-05
8:142236255 T C 0.219221 5.4923e-05
8:142237398 C T 1.184665 1.0357e-05
8:142238339 A C 0.368004 4.0619e-05
8:142245464 C T 1.811731 -2.9058e-05
8:142246550 T C 0.167373 2.2508e-05
8:142247979 A G 0.826408 -4.6902e-05
8:142248356 A G 0.374320 8.9305e-05
8:142248454 A G 1.132926 -1.2081e-04
8:142261001 A G 0.066575 -1.5227e-05
8:142263875 T C 0.038877 -2.0104e-05
8:142270233 T C 0.121809 1.1818e-05
8:142270450 C A 0.606433 -1.2207e-05
8:142286573 A C 0.620522 1.6454e-06
8:142292095 A G 0.030255 -2.3533e-05
8:142293853 A G 0.150843 1.3287e-05
8:142296482 T C 0.270021 -4.7785e-05
8:142296612 A G 0.058661 -2.7754e-06
8:142297429 T C 0.051113 1.7462e-05
8:142298584 T C 0.024883 -1.5770e-05
8:142299345 T G 0.138390 -4.1306e-05
8:142299389 A G 0.659049 2.7494e-05
8:142303172 C T 0.107196 -9.8229e-06
8:142310269 T C 0.123669 -1.1212e-05
8:142316681 T C 1.044466 2.3985e-05
8:142317608 G A 0.024424 -6.0377e-06
8:142320049 G A 1.613716 -7.5162e-05
8:142322379 A G 0.126065 -1.4322e-05
8:142326268 G A 0.335073 -8.7536e-06
8:142326570 T C 0.083870 -1.1232e-06
8:142333425 T C 0.534075 2.9882e-06
8:142352834 T C 0.022384 -1.1188e-05
8:142353896 T G 0.053374 -1.6535e-05
8:142353946 C T 0.359599 -3.1613e-05
8:142359368 C T 0.968558 -1.4747e-05
8:142360257 T G 0.951814 -2.1875e-05
8:142363544 A G 1.346221 -1.2259e-05
8:142364163 C T 1.514019 -2.4156e-05
8:142367087 T C 0.091289 -3.6375e-06
8:142367400 A G 1.600664 -3.7837e-05
8:142369469 A G 0.179847 2.1359e-05
8:142369951 C T 0.483482 -3.9339e-06
8:142370341 T C 0.203122 -1.4177e-05
8:142372569 T C 0.049746 1.4670e-06
8:142379566 C T 0.172524 -7.4159e-06
8:142384115 T C 0.249377 -6.8913e-06
8:142384411 A G 0.146400 1.7349e-06
8:142385388 A G 0.030520 -1.1419e-06
8:142387722 A G 0.968810 2.8733e-05
8:142392148 C T 0.065290 5.7589e-06
8:142396045 G C 0.197037 -1.3727e-05
8:142416274 T C 0.096422 3.2949e-06
8:142418216 A G 1.616888 -6.9505e-06
8:142423968 T G 0.567617 7.3544e-07
8:142426535 C G 0.318788 -4.5104e-06
8:142429028 G A 0.206332 1.7110e-05
8:142433316 A G 0.038775 6.8330e-06
8:142437934 T C 0.324629 -4.7143e-06
8:142443300 C T 1.319927 -1.5224e-05
8:142446139 T C 0.024020 7.1536e-06
8:142446923 T C 0.905839 8.3706e-06
8:142447850 G T 0.503422 4.0291e-06
8:142453353 G A 0.203578 -5.8557e-07
8:142455281 A C 0.020147 1.7220e-05
8:142457463 T C 0.058246 2.2179e-05
8:142457694 A G 0.449967 -5.3897e-05
8:142458053 G A 1.011396 3.1822e-05
8:142459032 T C 0.635284 -2.7858e-05
8:142461482 T C 0.120208 3.6871e-06
8:142461694 T C 1.656210 -7.8839e-07
8:142461745 T G 0.187075 9.8474e-06
8:142462841 T C 0.131213 1.7993e-05
8:142464967 C T 0.865544 8.4813e-06
8:142467727 G T 1.183070 2.6180e-05
8:142472393 G A 0.104511 -1.4433e-06
8:142477563 T C 0.225699 -2.6404e-05
8:142477614 T C 0.362567 -2.3106e-05
8:142480801 T C 0.032271 8.7015e-06
8:142488994 G A 0.882094 -2.9043e-05
8:142490120 T G 1.813105 1.2564e-06
8:142490139 A C 0.038683 -1.1213e-05
8:142491697 G T 1.227441 -2.4155e-05
8:142492855 A G 0.102355 -3.8221e-06
8:142492906 G A 0.068170 -4.6279e-06
8:142499615 A C 0.504466 -7.6505e-06
8:142500315 A G 0.030459 9.7537e-06
8:142500345 T C 0.142521 4.5967e-06
8:142500907 T C 1.854933 -2.9235e-06
8:142501490 T C 0.837601 -5.2162e-05
8:142504796 G T 0.859060 2.0987e-05
8:142505038 C T 1.526116 1.9228e-05
8:142505578 A C 1.366916 2.8594e-05
8:142506436 T C 0.072056 1.9569e-05
8:142506461 G A 1.353925 3.1923e-05
8:142507908 C A 0.159560 -1.3544e-05
8:142509280 A G 0.666114 -2.4340e-06
8:142514953 C T 1.478858 2.7057e-05
8:142516427 A G 0.930742 1.5756e-05
8:142517227 T C 0.968909 1.6729e-05
8:142522070 C T 1.919145 5.8465e-06
8:142526543 A G 1.441984 -1.0712e-05
8:142530347 A C 0.255160 -1.2384e-05
8:142532874 T G 0.036460 -1.0414e-05
8:142534119 T C 1.499934 1.0614e-05
8:142535760 T G 0.055172 -8.4546e-06
8:142535854 A G 0.186443 -2.3129e-07
8:142536977 G T 0.210388 -2.5327e-06
8:142539132 G A 0.771287 5.1731e-07
8:142544151 A G 0.634148 -3.8472e-05
8:142544857 C G 0.440641 3.7926e-06
8:142548526 A G 0.113969 -2.1626e-05
8:142552704 G A 0.056097 1.9323e-05
8:142558176 C T 0.195371 4.5439e-06
8:142562569 T C 0.042600 6.1395e-06
8:142565532 C T 1.911305 -4.6756e-06
8:142568759 C T 1.838869 -1.0015e-05
8:142570973 C T 0.027501 1.2189e-05
8:142574239 G A 1.174581 1.7303e-05
8:142574804 C T 0.307208 3.7371e-06
8:142578110 G A 0.723588 2.1452e-05
8:142580440 G T 0.108244 6.8214e-06
8:142582572 G T 1.448994 4.4351e-06
8:142589269 C T 0.314524 -9.0423e-06
8:142590929 A G 0.036912 -2.6236e-06
8:142593546 A G 1.701081 1.6095e-05
8:142596999 C A 0.293092 -2.1662e-05
8:142598202 T C 1.448318 -6.4281e-06
8:142598681 G A 0.273580 -3.1935e-05
8:142598791 A G 0.088083 1.2158e-05
8:142599234 A G 0.026655 8.0762e-06
8:142599921 A G 0.361292 1.0877e-05
8:142600017 C T 0.288961 1.8311e-05
8:142600616 A G 0.133011 7.7968e-06
8:142603107 C T 0.286629 3.1406e-05
8:142604233 G A 0.388046 -2.9647e-06
8:142606085 A G 0.231813 3.2485e-05
8:142606852 T C 0.220332 6.8911e-06
8:142607549 A G 0.287509 2.2722e-05
8:142608625 C T 0.608113 -1.5154e-05
8:142609608 G C 0.292885 -3.4385e-05
8:142609665 A G 1.601024 -1.0590e-04
8:142613054 A G 0.152846 8.1374e-06
8:142620225 C T 1.581767 -8.1148e-06
8:142626038 T C 0.075571 -4.7611e-06
8:142631935 A G 0.029000 -9.1217e-06
8:142632251 G A 0.665315 -3.1030e-05
8:142632315 C T 1.592973 -6.7432e-07
8:142632925 A G 0.456882 2.9269e-05
8:142637994 C T 1.437707 -1.3582e-05
8:142648130 T C 0.101950 1.4662e-06
8:142651603 T C 0.102001 -4.9118e-06
8:142652612 T G 0.024741 -1.0402e-05
8:142654591 A G 0.743623 3.3397e-05
8:142657912 A C 0.559978 1.2869e-05
8:142667045 G A 0.020722 -2.7848e-06
8:142675700 A C 0.045649 -1.1059e-05
8:142682800 C T 1.572207 1.0790e-06
8:142683128 C T 0.034631 1.5274e-05
8:142685979 G A 0.038724 -2.5266e-05
8:142691927 A G 0.102168 -7.7909e-06
8:142701720 T C 0.326420 -1.5022e-05
8:142703091 C T 0.511214 -2.8055e-05
8:142703321 C T 0.062853 -1.5229e-05
8:142704301 A C 0.517086 -2.7085e-05
8:142707414 A C 0.319893 -7.9088e-06
8:142707841 T G 0.056498 5.3211e-06
8:142711902 G C 1.383129 -2.4472e-06
8:142712497 G A 1.503857 -6.9124e-06
8:142712591 C T 1.593820 -3.5020e-06
8:142716369 A G 1.114156 -9.1625e-06
8:142717889 A G 0.101390 -1.8924e-06
8:142719023 T C 0.113136 -2.4239e-06
8:142719372 C G 0.360684 7.9321e-06
8:142721608 C T 1.385360 1.0545e-05
8:142721754 C T 0.054659 -1.0375e-05
8:142724476 A T 0.612638 -3.5645e-06
8:142724848 T C 0.278799 2.8436e-05
8:142726134 C T 0.059075 -1.5961e-05
8:142728013 T C 0.111728 -1.6452e-05
8:142729157 A G 0.065504 3.2650e-05
8:142729429 A G 0.632721 -2.6141e-07
8:142731643 C T 0.575719 1.7059e-05
8:142733541 A G 0.551220 2.0941e-06
8:142734295 A G 0.086828 3.6080e-06
8:142734763 G A 1.421109 1.3819e-05
8:142740731 A G 0.669398 -6.4185e-07
8:142743952 A G 0.083982 -2.0573e-06
8:142745213 A G 0.597495 1.4633e-05
8:142832154 C T 0.027430 -1.1138e-05
8:142833750 C T 1.392720 -3.2480e-06
8:142839617 T C 1.823689 -1.5794e-05
8:142841000 T G 0.640221 -2.0481e-05
8:142847033 C G 0.082320 -1.8272e-05
8:142854128 T G 0.724594 -7.0132e-06
8:142858657 T C 0.119500 1.4393e-05
8:142859019 C T 0.053180 8.7806e-06
8:142859047 A G 1.756603 4.9459e-06
8:142859722 T C 0.992466 3.9425e-06
8:142861708 A G 0.897761 1.5231e-05
8:142864061 C T 1.187626 1.0582e-06
8:142864765 G A 0.169927 -1.6830e-05
8:142866377 C A 0.980954 1.6461e-05
8:142868068 A G 0.065368 9.6437e-05
8:142869239 T C 0.173571 -5.2409e-05
8:142870593 T C 0.896802 6.9436e-06
8:142874570 G A 0.295594 -3.2302e-05
8:142876719 T G 0.050450 -6.8570e-06
8:142878114 C T 1.633353 -8.4873e-06
8:142879094 A G 0.055747 1.8638e-05
8:142879970 A G 1.036582 -8.2851e-06
8:142882029 A G 0.694985 1.8294e-05
8:142882049 A G 0.069676 -1.2998e-05
8:142884265 C T 0.945494 5.1583e-06
8:142885274 C T 0.928250 1.0144e-06
8:142891062 A G 0.099452 2.0756e-05
8:142891200 T C 0.102515 -9.0234e-06
8:142893438 A G 0.135483 -5.8001e-06
8:142893675 A G 0.829516 9.7779e-06
8:142902636 T G 0.045343 -1.5051e-05
8:142909613 C T 0.097490 -1.0858e-05
8:142911466 A G 0.834289 1.3114e-05
8:142926032 T C 0.042437 3.6730e-05
8:142930405 A G 0.031612 -2.3965e-05
8:142934586 A G 0.183128 -1.1502e-05
8:142937043 T C 0.048951 -1.6937e-05
8:142941094 C T 0.342828 4.4032e-05
8:142949616 G A 1.138995 5.3349e-06
8:142950775 T C 0.803143 1.0240e-05
8:142956633 A G 0.290222 -7.2371e-06
8:142974018 C T 0.045299 -7.9559e-06
8:142980434 T C 0.728494 -1.4436e-05
8:142986509 A G 1.146294 1.3963e-05
8:142990457 T C 0.313583 -3.2779e-05
8:142992137 C T 0.084696 1.1328e-05
8:142992786 G A 0.036048 8.2194e-06
8:142997063 A G 1.808923 1.7926e-05
8:143010907 C T 0.306647 6.3040e-05
8:143012178 T C 0.087688 1.0711e-05
8:143012564 C T 0.084061 -2.6626e-07
8:143015195 C T 0.260076 -2.4406e-06
8:143015953 T C 0.072984 1.1682e-05
8:143018268 T C 0.227792 -9.4122e-06
8:143029968 A G 0.020562 1.1018e-06
8:143046492 A G 0.047519 6.3130e-06
8:143051660 T C 0.106761 -7.0268e-05
8:143056628 T C 0.219183 1.1542e-06
8:143057390 A G 0.193430 7.7927e-06
8:143058378 A G 0.115550 -2.2434e-05
8:143068806 A G 0.260324 1.7718e-05
8:143069361 A C 0.047183 -1.8743e-05
8:143071894 A C 1.193531 2.3742e-05
8:143073681 A C 1.000561 1.5801e-05
8:143080621 A G 0.955748 3.0719e-05
8:143084933 A C 0.030785 -1.7543e-05
8:143091412 G A 0.089619 -4.2961e-05
8:143099653 T C 0.061693 1.2139e-06
8:143100579 C A 0.201079 -5.0695e-06
8:143106264 G A 0.915939 3.5473e-05
8:143106571 A G 0.367980 2.5226e-06
8:143107149 A G 0.130186 -4.1750e-05
8:143113348 C A 0.276089 7.3589e-06
8:143114963 T C 1.374688 -3.5678e-06
8:143121671 C T 1.067483 1.6803e-05
8:143122888 G T 0.164225 -1.4298e-05
8:143125215 A G 0.059929 -2.3879e-07
8:143127702 G A 1.894704 1.4015e-06
8:143128774 A G 0.954415 3.3485e-05
8:143136114 A G 0.657036 2.4675e-05
8:143138194 G T 1.716686 1.1934e-05
8:143138654 T C 0.112102 -3.9150e-06
8:143139514 A G 0.029351 -1.7484e-05
8:143141764 A G 0.715540 2.6089e-05
8:143141967 G A 0.987047 1.9907e-05
8:143142993 C T 1.849860 3.9705e-06
8:143145195 T C 0.057403 -2.6283e-06
8:143145465 T G 1.851792 7.3986e-06
8:143145799 A G 0.036385 6.4447e-07
8:143146150 T C 0.733179 -1.5413e-05
8:143147554 C T 0.097398 1.4453e-05
8:143148195 G A 0.087875 4.8267e-07
8:143151943 A G 0.035970 1.3002e-05
8:143152223 C T 1.168046 8.8141e-06
8:143156278 C T 1.186688 1.0956e-06
8:143157397 T C 0.027576 1.0908e-05
8:143160140 A G 1.184417 8.4108e-06
8:143162301 T G 0.105021 -2.3636e-05
8:143169750 A C 0.035538 1.0001e-05
8:143170172 A G 0.050970 1.6493e-06
8:143171916 A G 0.081201 -1.0481e-05
8:143178392 G A 0.052299 -4.7382e-07
8:143179986 C T 1.501362 -1.6367e-05
8:143181375 A G 0.078923 -8.5889e-06
8:143181667 A G 0.089262 -2.7286e-05
8:143182515 A G 1.208290 1.6069e-06
8:143184571 G A 1.451976 -3.7670e-05
8:143186713 T C 0.704916 -1.4967e-05
8:143190211 T C 0.699728 -2.1138e-05
8:143191477 A G 0.102661 5.0083e-06
8:143194353 A C 0.303414 -4.9966e-06
8:143202300 C G 0.159305 -2.4172e-05
8:143203774 T C 0.327145 -3.1315e-05
8:143205583 C T 0.286173 2.4599e-05
8:143207311 C T 0.043049 -2.1765e-05
8:143207348 G C 0.040291 -8.1785e-06
8:143207625 T C 0.027426 -8.9441e-06
8:143208307 T C 0.058419 8.9588e-06
8:143208340 C T 1.374467 -1.6245e-05
8:143208682 T C 0.156977 1.5579e-05
8:143212132 A G 0.806156 -1.8585e-05
8:143222552 A G 0.314531 1.2154e-05
8:143224004 C T 0.179844 -2.5964e-05
8:143230221 A G 0.021844 -1.5555e-05
8:143230603 A G 0.066361 5.3969e-06
8:143231024 T G 0.031870 8.6438e-06
8:143231065 A G 0.036127 -2.2152e-06
8:143233062 G C 0.039122 -9.3164e-06
8:143233761 A G 0.059048 -3.8327e-06
8:143234923 C T 1.419317 2.4618e-06
8:143237163 G T 0.922137 4.0464e-06
8:143246016 C T 1.476461 6.2695e-07
8:143248434 A G 0.033685 -3.1120e-06
8:143249727 A G 0.170365 1.9913e-05
8:143250360 G A 0.129027 3.0564e-05
8:143251616 C T 1.586058 4.3018e-05
8:143253271 A G 0.197387 3.0729e-05
8:143254940 T G 0.261820 9.5596e-06
8:143259264 T C 0.036980 -4.9070e-05
8:143259528 T C 0.252933 2.6590e-05
8:143259732 C T 0.129975 3.0993e-05
8:143259852 G A 0.229743 4.1698e-05
8:143259889 G A 0.065117 -1.3909e-05
8:143260713 T C 0.129251 -2.2762e-05
8:143260995 C G 0.076724 -2.0156e-05
8:143265173 C T 1.605818 1.6537e-05
8:143267802 G A 0.544189 -5.8138e-06
8:143271212 T G 0.084669 -3.7071e-05
8:143271298 T C 1.876413 2.6811e-05
8:143271433 T C 0.243607 2.8089e-05
8:143276612 T C 0.042885 5.5605e-06
8:143281514 T C 0.086240 -5.9756e-06
8:143281808 C T 0.112476 2.7793e-05
8:143287747 T C 0.141256 -4.0470e-06
8:143297817 A G 0.139345 4.4338e-06
8:143301529 A G 0.776645 -2.3389e-05
8:143302006 C T 1.838852 2.6391e-05
8:143309627 G A 0.097894 1.3458e-05
8:143312504 T C 0.303026 1.8850e-05
8:143312933 C A 1.119188 2.6719e-06
8:143316826 A G 0.036599 -5.6147e-06
8:143320789 A G 0.884413 2.1695e-05
8:143328097 A C 0.058191 2.3627e-05
8:143332784 C T 0.091095 8.7107e-06
8:143343398 C T 0.481840 7.9359e-06
8:143344545 G T 0.045877 -2.6255e-06
8:143345812 A G 0.050249 -3.4477e-06
8:143347243 A G 0.334243 6.3333e-06
8:143348540 T C 0.184199 6.0962e-06
8:143353038 T C 0.333791 5.8009e-06
8:143353183 T C 0.234272 -7.9906e-06
8:143357803 T C 0.038064 7.4531e-06
8:143358225 G A 0.267750 -1.1867e-05
8:143363748 T C 0.044144 9.7519e-07
8:143366274 C T 0.953521 2.3790e-05
8:143371707 A G 0.036086 2.3365e-05
8:143374367 C T 0.493437 7.0295e-07
8:143378970 A G 0.297015 -1.5256e-05
8:143394208 G A 0.926639 7.4515e-06
8:143402582 G A 0.339462 1.4650e-05
8:143408927 A G 0.323588 -7.0653e-06
8:143409974 T C 0.040903 -4.9273e-07
8:143410423 G A 1.251084 2.2539e-06
8:143411435 T C 0.031360 -1.0878e-05
8:143412988 A G 0.037197 2.4473e-05
8:143413136 T C 0.657798 4.4391e-06
8:143413857 C A 0.604818 1.1259e-05
8:143416412 C T 0.266835 -8.2460e-06
8:143429522 A G 0.052184 1.4611e-05
8:143434152 G A 0.049325 -2.0904e-05
8:143437076 T C 0.422054 3.6166e-06
8:143448611 C T 0.026587 1.0912e-05
8:143459885 T C 0.264758 -5.7425e-06
8:143463105 T C 0.047914 3.5914e-06
8:143464573 A G 0.022493 -4.1555e-06
8:143465481 A G 0.081970 3.7301e-06
8:143474952 A C 0.128778 -1.3751e-05
8:143476732 T C 0.030394 -6.0358e-06
8:143477964 A G 0.049892 1.6247e-05
8:143479815 A G 0.132450 2.0819e-05
8:143480653 C T 0.236883 -2.6616e-05
8:143486863 A G 0.039452 1.7490e-05
8:143487624 G T 1.655710 2.3841e-05
8:143489013 C G 1.705215 2.5485e-05
8:143491473 C T 0.222780 1.1383e-05
8:143504286 A G 0.021721 2.2283e-05
8:143505653 G A 0.078216 -3.6488e-06
8:143506621 C G 0.033400 -1.3765e-07
8:143507161 C G 1.722493 3.2524e-05
8:143515968 G T 1.367953 8.1735e-06
8:143521101 T C 0.024486 8.2448e-06
8:143522536 G A 1.815696 1.6886e-05
8:143528511 A C 0.152723 1.3152e-05
8:143532745 C T 0.292670 1.7180e-05
8:143535745 C T 0.053221 6.9461e-06
8:143537998 G A 0.335168 2.3865e-06
8:143548745 A G 0.091931 5.5110e-06
8:143553868 C T 1.634689 2.6195e-05
8:143555353 T C 0.345939 7.6429e-06
8:143560555 C T 1.619546 -3.2408e-05
8:143567926 T C 0.326607 -5.0083e-05
8:143568769 C T 1.572585 -1.9329e-05
8:143576123 A C 0.166183 1.0150e-05
8:143586974 A G 0.082864 -4.4071e-05
8:143590438 G C 1.722153 -1.9385e-05
8:143594391 C T 0.100053 -1.9976e-05
8:143595970 T C 0.081793 -3.3534e-05
8:143596527 A G 0.025131 -5.1104e-07
8:143598688 T G 1.949601 -9.3685e-06
8:143603675 G T 0.437064 -1.2429e-04
8:143609184 A G 0.246263 -3.5149e-05
8:143609486 G A 0.028514 1.3449e-05
8:143609913 C T 1.273016 5.0796e-05
8:143610667 A G 0.242387 3.5200e-05
8:143610753 C T 0.096320 2.3610e-06
8:143612149 A C 1.069125 1.7332e-04
8:143615901 C T 0.483237 3.3181e-05
8:143620400 A G 0.259879 3.5369e-05
8:143621308 T C 0.051677 1.8538e-05
8:143631471 A G 0.347173 4.9961e-06
8:143634302 A G 0.115676 1.2222e-05
8:143637170 C A 0.986530 9.6653e-05
8:143644239 T C 0.048794 2.3279e-05
8:143647512 T C 0.970649 1.4391e-04
8:143647614 T C 0.053207 1.8478e-05
8:143660669 A G 0.364614 9.6549e-06
8:143665583 G A 0.031615 -1.4227e-05
8:143672050 T A 0.066208 1.2680e-05
8:143673435 C T 0.381929 -6.3502e-06
8:143681457 G A 1.477029 2.1700e-05
8:143681796 G A 0.475305 7.1307e-06
8:143682867 C T 1.129377 2.7622e-05
8:143683151 T C 0.208280 -2.7144e-06
8:143693411 T C 0.465891 9.3659e-07
8:143714990 G A 0.114190 1.2636e-05
8:143717303 T C 0.070407 -2.2845e-05
8:143734750 T A 0.025271 -5.6457e-06
8:143737279 T C 0.620301 2.1093e-05
8:143741375 A G 0.282073 2.8705e-05
8:143741612 G C 0.038945 9.1046e-06
8:143745968 T C 0.020664 1.2246e-05
8:143746069 C T 0.734297 3.8981e-05
8:143746416 G A 0.733083 2.8380e-05
8:143747389 A G 0.112476 1.0273e-05
8:143748071 A G 0.233513 2.5495e-06
8:143750095 C T 0.075809 3.1804e-05
8:143751864 A G 0.749164 -1.8656e-05
8:143753546 G A 0.863195 -4.0620e-05
8:143753696 T C 0.091581 1.4789e-05
8:143757564 A G 0.499590 1.2686e-05
8:143758378 A G 0.156769 -2.5789e-05
8:143759132 A G 0.048080 -2.9696e-05
8:143759364 A G 0.843683 8.7273e-06
8:143762807 A G 0.035192 -1.1316e-05
8:143763531 A G 0.089096 5.9313e-06
8:143763547 A C 0.880330 3.8242e-06
8:143777770 C G 0.134290 -3.2761e-05
8:143782044 G A 0.988362 -1.8259e-05
8:143783164 A G 0.035515 -1.4200e-05
8:143786835 G A 1.648992 1.0253e-05
8:143787600 A G 0.067214 7.3742e-06
8:143802858 C A 0.061890 3.4339e-06
8:143814193 G A 1.070261 1.1403e-05
8:143815473 T C 0.070577 7.0061e-06
8:143819400 T C 0.117046 2.3982e-05
8:143829269 A G 0.613233 4.2700e-05
8:143833850 A G 0.353877 -1.0555e-05
8:143841193 A G 0.069696 8.9214e-06
8:143844819 T C 0.801760 4.6537e-07
8:143846969 C T 0.716785 3.6843e-05
8:143848210 G A 0.646769 4.6295e-05
8:143849495 T C 0.090510 -2.8867e-05
8:143849782 A G 0.052633 -1.6587e-05
8:143862852 T C 0.086270 1.7906e-06
8:143871387 A G 0.097687 -1.5058e-05
8:143875832 T C 0.803715 -2.3026e-06
8:143880020 A G 0.034335 9.4760e-07
8:143880068 A G 0.187106 -1.3586e-05
8:143880644 T C 0.033141 -5.1869e-05
8:143895902 A G 0.156337 1.5821e-05
8:143900564 G A 0.101094 -1.4630e-05
8:143903291 A G 1.102491 2.0317e-06
8:143903612 T C 1.191237 1.1662e-05
8:143906396 T C 0.869739 -1.2406e-05
8:143911344 A G 0.249856 4.9409e-06
8:143914074 A G 0.052792 2.7589e-05
8:143918266 T C 0.061574 1.2114e-07
8:143920772 C A 0.224324 7.6151e-06
8:143922620 T C 0.091768 -1.1208e-05
8:143923891 G A 0.797360 -3.0016e-05
8:143947416 T C 0.066263 -3.9205e-06
8:143949821 G A 0.032210 -1.4657e-05
8:143954372 T C 0.161196 -1.1765e-05
8:143955657 G A 0.161859 -1.2761e-05
8:143957856 A G 1.103487 -3.1133e-05
8:143969032 A G 1.059160 -3.8359e-05
8:143978998 G A 0.032084 -1.5924e-05
8:143984064 C A 1.110042 -1.5237e-05
8:143985004 C T 0.039441 -5.3824e-07
8:143985203 G T 0.163834 -1.3438e-05
8:143986701 G A 0.945511 -7.1826e-06
8:143988506 G A 0.032502 -1.4721e-05
8:143994041 T C 0.032122 -1.5596e-05
8:143994266 G A 0.236604 -4.8249e-06
8:143995743 T C 0.166285 -1.4710e-05
8:143999600 G A 0.896254 -4.3665e-06
8:144002558 A G 0.544482 8.1843e-06
8:144038623 G A 1.074208 1.1576e-05
8:144043126 G A 1.958821 1.3652e-05
8:144043320 A C 0.118270 -2.4718e-05
8:144061636 T C 0.892606 1.5728e-05
8:144064437 G A 0.176141 -9.2663e-06
8:144066986 A G 0.098357 -7.0621e-07
8:144072054 T C 0.696440 2.9519e-05
8:144079774 T C 0.199814 1.6166e-05
8:144089840 G T 0.705212 2.1667e-05
8:144091742 C T 0.073943 3.9157e-06
8:144091940 T C 0.167156 2.0130e-05
8:144093928 T C 1.138652 -4.3135e-05
8:144097362 C G 0.112058 -8.4357e-06
8:144103435 T C 1.951046 -1.1122e-05
8:144107977 G A 1.827190 -1.3006e-05
8:144108093 A G 0.054758 6.9533e-06
8:144117038 A G 1.631452 -7.9694e-05
8:144117535 C T 0.069353 1.6922e-05
8:144119055 A G 1.290443 7.6613e-06
8:144124609 C T 1.281366 7.1667e-06
8:144124705 T C 0.077332 6.4627e-06
8:144124878 T C 1.275661 1.0396e-05
8:144132364 C T 1.274253 7.6246e-06
8:144135400 G T 0.066997 1.8296e-05
8:144146404 T C 1.172323 -1.0917e-05
8:144146747 G A 0.190553 -6.2523e-06
8:144157464 G A 0.020175 1.8703e-05
8:144162903 A G 0.031000 3.8658e-06
8:144165429 G A 1.469036 2.6398e-06
8:144175872 T C 0.078784 -1.0444e-05
8:144175947 A C 0.110797 2.4068e-06
8:144179328 T C 0.064811 1.8200e-05
8:144193566 A G 0.038221 1.3642e-05
8:144207738 T G 0.882472 -8.3707e-06
8:144207916 A G 0.166690 -6.6053e-06
8:144213246 C A 0.821921 -5.7743e-06
8:144222240 A G 0.453013 -9.4498e-06
8:144225528 G A 0.344701 7.7327e-06
8:144226020 A G 0.061190 2.6671e-05
8:144226526 A G 0.495531 1.2277e-05
8:144229103 A G 1.374701 1.1999e-05
8:144230061 G A 1.849622 -3.4419e-06
8:144231514 G A 1.898434 3.2543e-06
8:144235001 T G 0.096722 1.9728e-05
8:144236013 A G 0.103487 8.4761e-06
8:144236881 G A 0.157738 1.1366e-05
8:144237533 T G 0.065508 -1.0398e-05
8:144238505 T C 0.039768 2.4594e-06
8:144244615 G A 0.202045 -3.1753e-05
8:144250300 T G 0.057161 7.6080e-06
8:144254296 T C 0.442915 6.2748e-05
8:144258144 T G 0.024656 -1.0320e-05
8:144260189 T C 0.589029 -1.7430e-05
8:144260240 G T 1.326825 1.8301e-05
8:144268906 G A 0.195197 -1.8543e-05
8:144274533 A G 0.246715 9.2416e-06
8:144282668 C T 0.079607 -6.3020e-06
8:144283651 C T 0.192049 -1.8646e-05
8:144284479 C T 0.401641 -6.6326e-06
8:144284709 C T 0.929828 1.1515e-05
8:144290410 A G 0.186368 -1.3920e-05
8:144292017 A G 0.220397 1.3577e-05
8:144292437 G A 0.368745 -4.3086e-06
8:144296637 G C 0.903051 7.5566e-06
8:144300659 T G 0.030758 -1.6941e-05
8:144301346 A G 0.900899 -1.3862e-06
8:144302228 A G 0.098476 -1.6388e-05
8:144302570 C T 0.369979 -6.1219e-06
8:144303418 A G 0.902411 -1.6103e-06
8:144304583 C A 0.192522 -4.0678e-06
8:144305423 G A 0.227734 1.3099e-05
8:144305667 A G 0.246902 1.7249e-06
8:144307679 C T 0.852621 -6.8389e-06
8:144309479 A G 0.141722 -7.7403e-06
8:144311300 C G 1.412327 4.4214e-06
8:144312990 G A 0.546467 -1.4105e-05
8:144313824 C T 1.426736 6.6320e-06
8:144319710 A G 0.216368 3.2769e-05
8:144322055 C G 0.070400 1.3004e-05
8:144329249 A G 0.023313 -2.2685e-06
8:144330681 A G 1.598597 8.1995e-06
8:144332082 C T 1.015316 9.8521e-06
8:144332779 T C 0.034127 7.4292e-07
8:144336581 C A 0.109199 1.0230e-05
8:144337356 G T 0.880782 1.7990e-05
8:144341171 T G 0.573608 -5.2086e-06
8:144360902 T C 0.941067 -5.9890e-06
8:144361816 T C 0.154335 -1.8315e-05
8:144371291 A G 0.236913 -8.5405e-06
8:144371988 A G 0.578908 -2.4459e-06
8:144376492 A G 0.932952 2.6502e-05
8:144384291 T C 0.206645 -1.5400e-05
8:144384344 T C 0.082075 1.5415e-05
8:144387115 G T 0.882118 3.0653e-05
8:144393459 C T 1.670663 1.7605e-05
8:144400036 T C 0.454546 2.2404e-05
8:144400089 T C 0.878263 3.5077e-05
8:144401272 A G 0.033940 -5.1282e-07
8:144403041 T C 0.024992 1.9113e-05
8:144406705 T C 0.582461 -7.3520e-06
8:144407675 C T 0.039166 1.1462e-05
8:144411759 C T 1.113190 4.1476e-05
8:144411767 A C 0.974216 3.4509e-05
8:144411843 T G 0.077938 6.5325e-06
8:144414151 A G 0.082905 1.5572e-05
8:144420930 T C 1.459547 2.2332e-05
8:144426181 C A 0.117522 -1.9178e-05
8:144427022 A G 0.086920 2.3646e-05
8:144433201 T C 0.175842 -1.7125e-05
8:144438471 G A 1.460639 2.1163e-05
8:144440615 C T 0.087063 -1.5275e-05
8:144445207 G C 0.026573 4.6703e-06
8:144447412 A G 0.057256 -1.6811e-05
8:144448393 A G 0.088416 1.8951e-06
8:144452232 G A 1.691085 1.6870e-06
8:144453351 A G 0.188156 -3.0466e-05
8:144460095 A C 0.027233 1.8198e-06
8:144465902 A G 0.132474 7.6231e-06
8:144466338 T C 0.570256 -4.4255e-06
8:144468698 A G 0.050929 1.1474e-05
8:144470943 C T 1.794352 3.0297e-05
8:144474002 A G 0.210745 3.5614e-05
8:144478730 G A 1.615354 -3.3468e-06
8:144480208 A G 0.694077 5.3515e-06
8:144481262 A G 0.024615 -2.2476e-05
8:144482010 C A 0.196391 -1.3361e-05
8:144490357 T C 0.140069 1.3320e-05
8:144496459 A G 0.884627 -1.6912e-05
8:144501198 T C 0.042460 1.7305e-05
8:144501349 C T 1.111966 -5.5314e-06
8:144503720 A G 0.577467 -1.0442e-05
8:144509342 A G 0.043868 7.3509e-06
8:144511285 T A 0.477270 -2.6920e-05
8:144511538 A C 0.157663 -5.2634e-05
8:144516485 A C 0.706813 2.7306e-06
8:144519190 T C 0.464494 -2.1605e-05
8:144522387 T G 0.333754 2.1754e-05
8:144525138 A G 0.032040 9.5195e-06
8:144526905 T C 0.694138 -3.3808e-07
8:144533382 A G 0.041794 7.9809e-06
8:144542830 T C 0.175332 -3.1325e-05
8:144543160 A G 0.783962 -4.5003e-06
8:144545447 A G 0.606957 -2.3701e-05
8:144553201 T C 0.072001 -2.8592e-06
8:144554573 T C 0.033954 -1.8321e-05
8:144559165 G A 0.515236 2.8984e-05
8:144561598 A G 0.089881 -3.5856e-05
8:144565317 A G 0.047411 1.0057e-05
8:144572725 T C 0.028610 -4.8330e-07
8:144572758 C T 0.478127 -1.4476e-05
8:144578300 A G 0.302081 -1.5842e-05
8:144590584 A G 0.034461 1.8911e-05
8:144592259 C T 0.951230 -2.4718e-05
8:144595042 A G 1.430037 -7.7618e-06
8:144596722 A G 0.683143 -2.7508e-05
8:144599320 G A 0.048359 2.3464e-05
8:144616743 A C 0.182013 5.7258e-06
8:144618480 T G 0.028565 6.0434e-07
8:144619299 C T 0.034831 2.3536e-05
8:144620183 C T 1.455580 -3.0751e-05
8:144620246 G A 0.048094 1.9893e-05
8:144620584 A G 0.067014 -3.7464e-06
8:144621084 G T 0.651226 -1.2433e-05
8:144621091 T A 0.266913 -2.7603e-06
8:144623574 C T 0.308143 -1.8822e-05
8:144629589 A C 0.030275 -1.1895e-05
8:144640506 C G 0.371019 -5.9518e-06
8:144645513 T C 0.295108 1.4937e-06
8:144647964 G T 1.570725 -3.2019e-06
8:144650547 A G 0.693285 -1.8109e-06
8:144654255 G A 1.663673 -9.3994e-07
8:144657152 G C 0.141919 -1.3310e-05
8:144663661 A G 1.261259 4.8439e-06
8:144664594 T C 1.661772 3.1731e-06
8:144672035 T C 0.020198 -3.8203e-06
8:144673956 A C 0.126514 2.6718e-05
8:144682004 T C 0.034614 1.7287e-05
8:144682428 T C 0.032509 -4.2525e-06
8:144683934 T C 1.590719 6.1703e-06
8:144689146 T C 0.361299 -4.7431e-06
8:144692185 G A 1.376649 2.6372e-05
8:144693521 C T 0.491387 -1.6756e-05
8:144693918 T C 0.035083 -1.5891e-06
8:144695499 A C 0.348251 -1.6590e-05
8:144697041 G A 1.302101 1.1521e-05
8:144697653 G A 1.754553 5.0466e-06
8:144716668 A G 1.577001 1.2840e-05
8:144717155 T C 1.359399 3.0717e-05
8:144718568 C G 1.297784 3.9097e-05
8:144722192 G A 0.269647 -7.1025e-06
8:144724457 A G 0.105660 6.8829e-06
8:144732450 A G 0.458826 -3.5193e-05
8:144750035 A G 0.197146 1.4250e-05
8:144750677 C T 0.049338 -7.3825e-06
8:144754358 G A 0.430802 -2.9935e-05
8:144754385 G A 1.262079 3.7187e-05
8:144763970 C A 0.195082 -2.1648e-05
8:144764483 T G 0.397942 -1.2561e-05
8:144771937 A G 0.032438 -2.3144e-05
8:144777521 A G 1.725196 -2.2198e-06
8:144777943 T G 0.044929 -2.1245e-05
8:144778686 G A 0.161128 -3.7087e-05
8:144778938 T C 1.679798 1.0089e-05
8:144781750 A G 0.131104 1.7151e-05
8:144784656 A G 0.405289 -8.3847e-07
8:144789973 A C 0.057158 1.7358e-05
8:144790997 G A 1.565054 -2.9405e-06
8:144796967 G A 0.205716 -1.6787e-06
8:144798592 T C 0.038687 -2.2333e-05
8:144799258 T G 0.292881 7.1179e-06
8:144800420 T C 0.107428 1.8592e-06
8:144801593 A C 0.069819 3.0716e-06
8:144803531 A G 0.031493 3.2465e-06
8:144804299 C T 0.096786 8.6395e-06
8:144804428 G C 0.067031 8.1137e-06
8:144808926 T C 0.057426 -6.3650e-06
8:144810346 A C 0.020926 -1.7251e-06
8:144811278 A G 0.371924 3.4407e-06
8:144813778 C T 0.038676 -2.2778e-05
8:144834980 G A 0.041393 -1.6358e-05
8:144840867 C T 0.048478 -1.2172e-05
8:144841451 T C 0.038748 -2.2507e-05
8:144853784 G A 0.534262 -1.1085e-05
8:144854605 A G 0.365556 -1.1172e-05
8:144860797 A G 1.140100 -1.0991e-06
8:144861623 T C 0.049321 -7.0259e-06
8:144868366 G A 0.064841 -8.2649e-07
8:144868436 T C 0.025584 1.9925e-05
8:144869008 C T 1.631711 2.1076e-06
8:144870110 G A 1.855514 5.3909e-06
8:144872340 A G 0.038564 4.7761e-06
8:144875242 T C 0.064178 -1.5437e-05
8:144875945 A G 1.167227 3.5748e-05
8:144877654 G T 0.027443 -3.0043e-06
8:144882744 T C 0.174027 -7.4143e-06
8:144892465 A G 0.043545 -4.4175e-06
8:144893084 A G 1.294758 6.4297e-06
8:144894496 A G 1.830073 5.7713e-07
8:144912303 C T 1.203595 2.6846e-05
8:144924853 T C 0.042416 1.0747e-06
8:144925794 T C 0.053404 3.3661e-06
8:144929811 T C 1.173687 2.1975e-05
8:144930851 A G 0.236169 3.0840e-06
8:144936488 T C 0.035532 2.9881e-06
8:144940779 A G 0.325373 -9.1573e-07
8:144941181 C G 0.501600 8.3725e-06
8:144941419 T C 0.806989 1.1830e-05
8:144941832 T C 0.037123 2.6186e-06
8:144942321 T C 0.028059 -2.2021e-05
8:144942538 T C 0.061010 -8.4087e-06
8:144944161 T C 0.946868 1.1478e-05
8:144944176 C T 1.389745 9.3621e-06
8:144944225 T C 0.026206 -1.1555e-05
8:144945191 C T 0.365933 -2.8653e-06
8:144945792 C T 1.371305 4.4081e-06
8:144946818 T C 0.992367 9.4321e-06
8:144950715 C T 0.277405 -8.7302e-07
8:144952259 C A 0.099105 9.0485e-06
8:144955999 C G 0.378978 6.1313e-06
8:144956400 A C 0.776547 -1.3083e-05
8:144956464 A G 0.138026 -2.1361e-05
8:144960303 T C 0.055356 -7.1783e-06
8:144963266 G A 0.749365 1.8450e-05
8:144963560 T C 0.029487 1.4848e-05
8:144965971 C T 0.444534 -1.9013e-05
8:144966243 A G 0.656244 4.8381e-06
8:144966492 G A 0.087797 -3.2223e-05
8:144972807 C T 0.035841 1.9785e-05
8:144973617 T C 0.372427 7.2389e-06
8:144978607 G T 1.150140 -1.4515e-06
8:144984283 C T 0.944576 -1.2431e-05
8:144990784 A G 0.054428 -4.1122e-06
8:144992900 A G 0.104857 -1.7127e-06
8:144993003 A G 0.031363 -3.0092e-06
8:144993069 A G 0.224222 -7.4801e-06
8:144993931 G C 0.038931 -1.8823e-05
8:144995736 A G 0.847008 1.8931e-06
8:144995964 A G 0.137706 -3.0142e-05
8:144996111 T C 0.120935 -3.3659e-06
8:145001031 C T 0.856861 1.1474e-06
8:145006992 T C 0.039639 -7.7217e-07
8:145009036 T C 0.032958 -8.6595e-06
8:145009356 A G 0.108655 -1.0485e-05
8:145009610 G A 0.794773 2.8371e-06
8:145010826 T G 0.040308 1.8153e-05
8:145037568 A G 0.034767 -1.8720e-05
8:145041943 C T 0.147800 -3.1346e-05
8:145042001 G A 0.112378 -1.0153e-05
8:145043543 G A 0.763155 6.5858e-06
8:145053629 C G 0.093512 -1.2380e-05
8:145058539 C T 0.094121 -1.1323e-05
8:145058986 G A 0.767527 -2.1035e-06
8:145059425 C T 0.860719 -9.1622e-06
8:145069561 A G 0.155188 2.1028e-05
8:145079534 G C 0.829682 -1.9083e-05
8:145086876 C T 0.095049 -8.0787e-06
8:145095577 T C 0.036303 1.3099e-05
8:145097720 C T 0.162885 -2.3154e-05
8:145107390 T C 0.022616 8.4961e-06
8:145108151 A G 0.101604 -1.0332e-05
8:145111615 A C 0.040468 -4.1335e-06
8:145112398 A G 0.033699 -1.5047e-05
8:145112983 T C 0.150225 -2.0211e-05
8:145114844 T C 0.156735 -2.1804e-05
8:145114924 C G 0.152305 -2.1722e-05
8:145121656 A G 0.062380 -1.3887e-05
8:145122124 T C 0.155188 -2.7451e-05
8:145124613 A C 0.102739 -5.3557e-06
8:145139522 G C 0.170906 -3.3306e-05
8:145147618 A C 0.075534 3.2473e-05
8:145153458 A G 0.020647 9.3351e-06
8:145154222 A G 0.102134 -5.8701e-06
8:145154257 G C 0.165847 -7.4139e-06
8:145154910 A G 0.084628 -1.8126e-06
8:145167622 T C 0.066208 -3.7765e-06
8:145167855 A G 0.165106 -9.6643e-06
8:145168824 C T 1.820738 4.3604e-05
8:145220414 T C 0.037775 2.4397e-05
8:145221082 A C 0.090816 1.0158e-06
8:145226713 A G 0.030405 6.8993e-07
8:145226777 A G 0.050365 -3.8380e-05
8:145234024 A G 0.048104 -1.1527e-05
8:145241320 T C 0.054758 -2.3942e-05
8:145247168 A G 0.796017 2.1340e-05
8:145265892 T C 0.277099 1.8572e-05
8:145266722 G A 0.056332 1.3858e-05
8:145268009 T C 0.050045 -2.2681e-05
8:145276592 A C 1.072029 -1.2488e-06
8:145502303 A G 0.979234 -1.2682e-05
8:145503260 T C 0.059130 -2.7139e-06
8:145509617 A G 0.963534 -1.5721e-05
8:145510538 G A 0.278190 1.6371e-05
8:145541766 T G 0.208270 -3.4218e-05
8:145542021 A G 0.155484 -6.2321e-06
8:145542375 C T 0.038041 -1.4359e-05
8:145545920 T C 0.759755 6.5360e-06
8:145567056 C A 1.805557 -4.6207e-06
8:145567438 G A 0.077366 -1.0215e-05
8:145567872 T C 0.873166 -4.4429e-05
8:145574608 C T 1.025614 3.9713e-05
8:145578296 G A 0.943791 1.0139e-05
8:145584439 T C 0.047846 5.1491e-06
8:145584694 T C 0.072267 -1.2922e-05
8:145586679 T C 0.098483 -4.5169e-05
8:145599466 C G 0.876556 1.1867e-05
8:145609072 C T 0.162008 -1.5174e-05
8:145620661 A C 0.027467 -2.1057e-05
8:145623963 A G 0.715258 2.5734e-05
8:145635313 T C 0.738560 -2.6325e-05
8:145639726 C T 1.153675 -1.8144e-05
8:145641564 G T 1.044252 -5.3933e-06
8:145642002 T C 1.126691 -2.4833e-06
8:145653006 A G 1.043443 -1.0349e-05
8:145664673 A G 1.047485 -5.4343e-06
8:145665407 T C 1.047224 -3.5304e-06
8:145665699 T C 1.239949 1.2103e-05
8:145665761 A G 1.181982 -1.1262e-05
8:145667079 T C 0.035130 7.4758e-06
8:145673384 T C 0.496442 2.9278e-06
8:145674333 T C 0.174645 -2.3520e-05
8:145678363 T C 0.177151 -5.1434e-05
8:145682713 G A 0.043725 -3.5594e-05
8:145684019 C T 0.090034 5.6246e-05
8:145686313 T C 0.935257 4.9234e-06
8:145689667 G C 0.054707 -8.3393e-06
8:145694023 A G 0.071610 6.4606e-06
8:145701453 C A 1.006232 3.9885e-06
8:145705213 A G 1.824403 3.3474e-05
8:145709990 A G 1.055679 1.8344e-06
8:145710048 G T 1.074728 -4.0177e-06
8:145729727 A C 0.936879 -9.5376e-07
8:145730221 A G 0.026005 1.5235e-05
8:145730330 A G 0.850714 -1.3992e-05
8:145733811 A G 0.133100 -1.6137e-05
8:145733886 T G 0.052021 -1.3290e-05
8:145739924 A G 0.936420 -3.5025e-06
8:145741702 G C 0.791122 -4.2178e-06
8:145742879 C T 0.995580 5.2763e-06
8:145756173 A G 0.039275 1.1954e-05
8:145757843 G T 0.126589 3.6523e-06
8:145776355 A G 0.081463 1.8798e-05
8:145778128 T C 0.092183 6.6363e-06
8:145801188 C T 0.036480 5.7752e-07
8:145806262 T C 0.125878 -1.8147e-05
8:145818681 T C 0.929253 -2.4826e-06
8:145822632 T C 0.208525 -2.2010e-05
8:145830123 G A 0.052242 1.8745e-07
8:145840377 T C 0.045860 -5.8405e-07
8:145846708 A G 0.038802 1.0970e-05
8:145848861 C G 0.126613 -1.0295e-05
8:145854991 T C 0.024645 6.0901e-06
8:145881333 T C 1.016078 -5.9652e-06
8:145886691 T C 0.031408 5.7461e-06
8:145886882 A G 0.036783 7.4102e-06
8:145896704 T C 0.048410 -4.5830e-06
8:145897455 A G 0.055026 -1.2391e-05
8:145906970 A G 0.048791 -4.1407e-06
8:145912275 A G 1.954024 -2.4907e-05
8:145926632 C A 0.808039 2.7739e-05
8:145928327 C T 0.084384 1.7106e-05
8:145931702 T C 0.178178 2.7415e-05
8:145931897 T C 0.051004 -2.4956e-05
8:145948440 C T 0.077026 2.8027e-06
8:145955543 G A 0.618686 5.3742e-05
8:145964320 C G 0.138703 5.6889e-05
8:145969895 A C 0.062768 -1.3547e-05
8:145969994 C T 0.083350 2.2494e-05
8:145972950 T C 1.093261 1.1668e-05
8:145981450 T C 0.044820 3.0804e-06
8:145984615 A G 1.088565 1.5467e-05
8:145995765 A G 1.040709 4.5149e-06
8:145997876 A G 0.080814 -9.2024e-06
8:146011111 G T 0.727035 -2.8491e-05
8:146015961 A G 0.037595 -1.6292e-05
8:146018242 A G 0.058582 -7.2274e-06
8:146022746 T C 0.051409 -2.4975e-06
8:146024912 G A 0.027987 1.1043e-05
8:146029642 T C 0.034297 -9.5733e-06
8:146032842 A G 0.298967 -2.6291e-05
8:146034733 C T 0.214794 7.9589e-06
8:146044655 C A 0.070043 -1.7354e-05
8:146048839 C T 0.748828 -1.7471e-05
8:146060927 C T 0.021902 2.2040e-06
8:146062391 T C 0.031635 5.9055e-06
8:146062872 T C 0.045639 -1.8304e-05
8:146065031 T C 0.077785 -1.1927e-06
8:146067054 A G 0.751752 -1.3717e-05
8:146068322 T C 0.633482 -2.2191e-05
8:146068594 C T 1.589550 2.2294e-05
8:146076708 T C 0.721004 -1.6792e-05
8:146104271 G A 0.724536 -1.7885e-05
8:146106439 C T 0.037126 5.7850e-06
8:146114526 A C 0.028168 2.3095e-06
8:146116827 A G 0.039945 -1.0823e-05
8:146129268 G A 0.794029 -6.6392e-06
8:146135866 A G 1.512714 2.3111e-05
8:146136011 C A 0.030262 2.0042e-05
8:146136415 G C 0.287078 -3.1603e-05
8:146142621 C T 1.684660 1.6646e-05
8:146145594 T C 0.021262 2.0487e-06
8:146149777 C T 0.095457 -1.3981e-05
8:146152057 G T 1.915657 3.9563e-06
8:146155006 A G 0.072154 3.3442e-06
8:146157104 G C 0.033464 1.5831e-06
8:146169938 C T 0.470865 3.1468e-06
8:146173002 T C 0.504435 -1.6295e-06
8:146173636 C T 0.506920 5.5783e-06
8:146174584 T C 0.113996 1.3307e-05
8:146175539 T C 0.055828 1.4225e-06
8:146195832 T C 0.503017 1.1936e-05
8:146198217 C A 0.286459 -2.2006e-06
8:146203346 G T 0.215705 1.6444e-05
8:146203412 G A 0.773640 -5.8207e-06
8:146217389 G A 0.111110 -9.7296e-06
8:146219593 C A 0.082391 -2.3655e-06
8:146225112 T C 0.154131 2.6879e-06
8:146225656 T C 0.061435 1.7417e-05
8:146227597 C T 0.070529 3.3585e-06
8:146234230 A G 0.079889 1.9104e-06
8:146238173 C T 0.055618 1.8331e-05
8:146238388 C T 0.383299 1.4805e-05
8:146264119 C T 0.068214 3.7933e-06
8:146264628 T A 0.532603 1.0303e-05
8:146279021 A G 0.060877 1.5521e-05
8:146279735 C A 0.077421 4.1236e-05
8:146280765 C T 0.057590 -1.1098e-05
8:146282516 A G 1.176056 3.0283e-06
8:146285083 T C 1.463658 -1.0273e-05
8:146288066 C T 1.619244 -1.3128e-05
8:146292681 T C 0.145924 -6.0059e-06
9:45440 A C 0.840436 2.3361e-05
9:126903 A G 0.085111 -2.1457e-05
9:154795 C T 1.509919 3.4812e-06
9:175050 A G 0.297063 -7.8382e-07
9:205764 T C 0.342559 -1.1414e-06
9:205964 G A 0.996607 -4.1476e-05
9:208665 G A 0.934710 -2.3995e-05
9:209729 G A 0.043933 4.3448e-06
9:211472 T A 0.813833 -1.7466e-05
9:212557 G C 0.263615 5.6401e-06
9:214864 T C 0.386845 -3.2664e-05
9:214908 C T 0.202793 -2.3437e-05
9:215269 C A 0.542527 -1.3259e-05
9:215296 G A 0.086260 -7.8124e-07
9:216124 A G 1.478603 -9.7534e-06
9:222380 G C 0.221301 4.4243e-06
9:227980 G A 0.126086 -1.0207e-05
9:236784 G C 0.285752 -2.3569e-05
9:241322 A G 0.169899 -5.8343e-06
9:248241 T C 0.124750 -4.3521e-06
9:250826 A G 0.165408 -1.1966e-05
9:253056 T C 0.030524 1.5530e-05
9:253282 C G 1.099839 -2.5704e-05
9:257034 G A 0.805119 -1.4598e-05
9:258144 A G 0.968654 -2.3475e-05
9:265761 A G 0.074854 2.1025e-06
9:270321 G A 0.271683 5.0480e-06
9:271638 T C 0.704736 -9.0950e-06
9:273160 C T 1.508678 -3.6417e-05
9:274324 T C 0.680763 -1.9558e-05
9:275179 A G 0.984058 -2.2876e-05
9:277776 T C 0.378081 1.0447e-06
9:279753 G A 0.138917 -8.0213e-06
9:284370 G T 0.085975 -2.0286e-05
9:286491 A G 0.377989 8.7360e-06
9:286593 A C 0.972900 -2.8181e-06
9:287107 C T 0.086648 -6.2643e-06
9:290006 C T 0.581614 7.8836e-06
9:291784 T C 1.817491 -1.2263e-05
9:292708 A G 0.240803 -3.4302e-06
9:298777 G A 0.070964 -4.9124e-06
9:306206 A G 0.312699 -1.4898e-05
9:309718 T C 0.067901 1.8188e-06
9:312134 A G 0.062489 -1.7363e-05
9:313338 G A 0.027535 -7.5483e-06
9:327137 T C 0.021718 -9.2023e-06
9:327782 C T 0.798353 -1.3816e-05
9:329462 T C 0.412766 -1.0568e-06
9:330745 G A 0.031799 -8.1272e-06
9:331490 G T 1.324663 2.4905e-08
9:334524 A G 0.111344 -2.3586e-06
9:335545 G A 0.832719 -3.0942e-05
9:340662 A G 0.084047 -1.9033e-05
9:342394 G T 0.167710 -2.5347e-06
9:343138 A C 0.031238 2.3749e-05
9:343859 C T 0.741127 8.7679e-06
9:344375 T G 0.070278 1.4298e-05
9:344508 C A 0.070342 -2.4031e-05
9:344535 G A 1.033893 -5.0160e-06
9:344760 G A 0.091965 -1.9097e-05
9:348466 T G 1.713409 1.5211e-05
9:351565 C A 0.226000 1.0663e-06
9:351981 T C 0.030908 -1.0384e-05
9:355040 A G 1.722061 5.1742e-06
9:362179 T C 0.082517 -1.0084e-05
9:362803 T C 0.038398 -6.5778e-06
9:363621 T C 0.458021 9.2272e-06
9:363679 A G 1.241500 7.3381e-07
9:368128 T C 0.238878 1.2409e-05
9:368288 A G 0.069639 -1.1146e-05
9:370199 G A 0.294533 -1.7569e-05
9:370531 G A 0.487375 6.7921e-06
9:375393 C A 0.069387 -1.3540e-05
9:375633 A G 0.578476 7.0839e-06
9:378267 A G 0.077108 -1.1602e-05
9:383871 T C 1.875125 -1.1120e-06
9:387818 G C 0.079960 -1.5425e-05
9:395250 A G 0.928260 1.2616e-05
9:396749 G T 0.461635 1.5879e-05
9:398146 C T 0.026039 3.9359e-07
9:399255 A G 0.061374 -1.0432e-05
9:401408 A G 0.056855 -1.0805e-05
9:403575 G A 0.116940 1.4096e-06
9:407227 G A 0.853240 -9.3042e-07
9:407290 G A 0.569882 1.0025e-06
9:407608 G A 0.283763 -5.2251e-06
9:408289 G T 1.870276 -7.0813e-06
9:414230 A C 0.644090 1.7952e-05
9:417518 T C 0.072154 -3.1452e-05
9:419210 G C 1.195432 -2.5224e-06
9:421860 G A 0.211534 4.7620e-06
9:423246 A G 0.043460 4.3201e-06
9:423753 G T 0.052806 1.2277e-05
9:426215 T C 0.135558 3.2843e-05
9:426517 G A 0.090741 1.7662e-06
9:429395 G A 0.040332 7.5283e-06
9:432625 G A 1.536383 1.9854e-05
9:433048 T C 1.396321 -5.6309e-06
9:433816 G C 0.136319 1.3179e-05
9:444467 A G 0.051252 -3.5090e-06
9:447761 G A 1.553664 2.3775e-05
9:449874 C G 0.089167 -1.9306e-05
9:449992 T C 0.056063 -1.5968e-06
9:457101 A G 0.094804 -1.9407e-05
9:457305 T C 0.236859 1.6746e-05
9:458846 T G 1.367392 4.4087e-05
9:460325 T C 1.595802 1.6301e-05
9:464962 T C 0.070380 1.0181e-05
9:466148 G T 1.514862 2.5645e-05
9:469701 A T 1.234873 -1.3192e-06
9:469989 A T 0.034814 1.9992e-05
9:474205 G A 0.063135 -1.3099e-05
9:478530 A G 0.286163 1.0964e-05
9:478636 T C 0.123482 1.4742e-05
9:479095 C T 0.249690 1.3978e-05
9:479812 G C 0.426946 1.2454e-06
9:489837 T C 0.032108 -1.6866e-06
9:510322 A G 0.151652 -2.6369e-06
9:512369 T G 0.027328 -2.2769e-07
9:518225 C A 0.240473 -1.1519e-05
9:518338 C T 0.158656 4.2362e-06
9:518593 C T 0.076931 1.5950e-05
9:518675 G A 0.880812 9.3805e-06
9:520886 A G 1.442497 -3.3195e-05
9:523237 A C 0.144108 -6.2495e-06
9:526009 G A 0.583529 -1.1204e-05
9:527220 G C 0.040227 -1.5299e-05
9:529916 C T 0.115387 -4.5447e-06
9:531565 G A 0.308765 -2.5285e-06
9:535132 G A 0.192624 -1.0633e-05
9:537031 A G 0.056386 -9.5343e-06
9:544519 T C 0.125617 -1.4959e-06
9:546937 C G 0.038398 -5.2224e-06
9:549672 T C 0.088440 -1.3864e-07
9:556669 A C 0.040621 -3.6414e-06
9:556992 C T 0.472939 4.3764e-05
9:559434 C T 0.031054 -3.5618e-05
9:559942 G A 0.021844 1.1380e-05
9:560308 G A 0.352160 -1.1361e-05
9:566959 G A 0.042749 4.2424e-06
9:578496 A G 0.055373 6.0158e-06
9:581453 T C 1.610652 3.1167e-05
9:582651 G A 0.521145 5.4282e-05
9:586683 C T 0.140368 -7.1749e-07
9:589810 T C 0.059939 1.0788e-05
9:591967 T C 1.823828 -9.0470e-07
9:608864 A G 0.038945 -1.9236e-07
9:611326 G A 0.996325 -1.2524e-05
9:613600 T C 0.119371 -1.8814e-05
9:616148 A G 0.119436 -3.9783e-06
9:616634 G A 0.103977 -3.1101e-06
9:618166 A G 0.025614 -1.7862e-05
9:624943 A G 0.038986 1.5290e-05
9:625896 T C 0.035093 9.1150e-06
9:632605 C T 0.335229 5.8725e-05
9:651461 T C 0.434800 -4.6814e-05
9:653668 G C 0.025437 6.6994e-06
9:654101 A C 0.410556 7.5375e-05
9:656736 G A 0.237739 5.8631e-06
9:659979 G C 0.346626 4.2167e-05
9:663059 T C 1.622480 -6.6184e-06
9:666119 G T 0.032567 -1.4367e-05
9:673690 A T 0.117586 3.7357e-05
9:676741 G A 0.174955 2.8586e-05
9:679997 G A 0.063087 -2.6148e-05
9:687327 A G 0.056600 -3.1762e-05
9:688734 T C 1.252175 8.2645e-07
9:688997 G C 0.372590 -5.3105e-06
9:695607 A G 1.527680 -8.1009e-07
9:699065 G C 0.928291 -1.7313e-05
9:709164 G A 0.832603 4.6355e-06
9:710818 G A 0.048182 -8.8220e-06
9:710915 T A 0.023136 8.5571e-06
9:712060 C G 0.782201 7.2819e-06
9:712156 G T 0.466340 -6.2506e-06
9:712599 T C 0.798472 5.8394e-06
9:713894 T C 0.081994 -3.2613e-05
9:714216 T C 0.031404 1.8419e-06
9:716570 G T 0.184301 -1.8998e-06
9:718835 G A 1.476091 -2.0765e-06
9:720583 T C 0.080351 1.0469e-05
9:721431 T C 1.336266 -6.3888e-06
9:724217 C T 1.004427 7.4479e-06
9:732536 C T 0.351106 -4.3681e-06
9:733398 G A 0.438832 -9.4185e-06
9:738238 A G 1.187068 -5.8785e-06
9:739851 A G 0.748974 1.5918e-06
9:741187 C T 0.071845 2.7209e-06
9:742642 G T 0.866237 3.1535e-06
9:742884 G A 0.392064 7.7806e-06
9:750781 T C 0.120296 -1.1299e-05
9:751570 G T 1.324367 -4.3042e-06
9:752104 T G 0.414880 -2.5625e-05
9:752270 C T 0.059718 1.5408e-06
9:752957 A G 0.090343 1.2124e-06
9:754423 T G 0.036150 3.8774e-06
9:755147 T C 0.059483 -1.3526e-05
9:761569 C T 0.319835 -2.4134e-05
9:761623 T C 0.747335 1.0666e-05
9:761813 A C 1.187167 -6.9438e-06
9:762005 C G 0.318257 -1.8857e-05
9:765194 G A 0.105476 -2.6058e-06
9:765828 C T 0.069084 3.0070e-05
9:776473 G A 0.921624 3.6233e-06
9:776546 A G 1.273220 -1.0009e-05
9:783717 G A 0.391160 -1.1566e-05
9:786299 G T 0.051861 -6.4462e-06
9:788518 G T 1.427667 1.5972e-05
9:793611 G A 0.303152 4.1274e-06
9:794761 T C 0.164732 -6.8569e-06
9:798773 A G 0.294928 -1.0278e-05
9:799269 G A 0.193732 -1.1592e-05
9:799579 T C 0.150551 -1.7107e-05
9:800601 C T 0.591841 -1.5454e-05
9:800773 C T 0.330691 -2.0823e-05
9:800919 G A 0.513251 -2.7483e-05
9:801706 C G 0.872428 -6.1900e-06
9:804603 A C 1.010856 -6.7216e-06
9:807285 T G 0.207376 -2.1029e-05
9:820280 T C 0.315643 -9.8722e-06
9:821962 C T 0.040053 7.2547e-06
9:824403 G A 0.037908 3.5930e-06
9:826427 G C 0.130907 -1.6671e-05
9:826973 C A 0.042250 -7.1446e-06
9:827937 C T 0.215358 1.6033e-05
9:832928 A G 0.058858 1.9358e-06
9:834091 G C 1.874978 2.2297e-05
9:839141 T C 0.577834 1.1975e-05
9:843731 G C 0.492179 5.1150e-06
9:844022 T C 0.497561 4.1561e-06
9:845516 C A 0.483924 -3.4429e-06
9:845820 G C 0.096569 4.0137e-07
9:847566 T C 0.043800 1.2274e-05
9:848112 A G 0.054577 1.1677e-05
9:849036 C T 1.547473 -4.3179e-06
9:858429 C T 1.012307 -1.7697e-05
9:863635 T C 1.254317 8.5023e-06
9:874189 G A 0.048067 -2.6138e-05
9:874300 C T 0.845362 -1.2818e-05
9:875364 T C 1.477223 2.4154e-05
9:877092 C T 0.105027 1.2745e-05
9:878563 G A 0.141276 2.9664e-05
9:879807 T C 0.481044 3.0431e-05
9:880777 C T 1.530393 2.2440e-05
9:884420 G A 1.438115 9.6033e-05
9:884477 T C 0.047370 8.1313e-06
9:893446 G C 1.544597 2.9483e-05
9:895171 G A 0.097412 -2.2984e-05
9:896454 T C 0.059905 1.8090e-05
9:897702 G T 1.509848 1.3278e-05
9:899446 G A 0.056070 4.5641e-06
9:900001 A G 0.084503 2.8646e-06
9:900140 T G 1.633465 1.8397e-07
9:900365 A C 0.052874 -5.1644e-08
9:902358 C T 0.043681 -2.9980e-06
9:902793 C G 1.659120 7.0242e-06
9:905937 T C 0.176573 -2.7841e-05
9:908902 G A 0.215804 -7.4478e-06
9:909580 A C 1.768989 2.7910e-06
9:910096 G C 0.086471 -5.6075e-06
9:911958 G C 1.559621 2.0575e-05
9:912742 A G 0.023979 2.2559e-06
9:915224 A G 0.184553 -2.1529e-05
9:918011 G A 0.091295 2.0772e-05
9:919558 A G 0.037197 -9.2783e-06
9:919784 A G 0.167241 -3.6633e-05
9:923884 C A 1.568066 3.1859e-05
9:925271 G T 0.021732 9.0458e-06
9:928511 C G 0.031397 -9.9447e-06
9:939653 G A 0.241547 6.9711e-06
9:940943 G A 0.046139 1.5756e-05
9:954579 C G 0.048672 -7.6614e-06
9:954943 G C 1.425943 -8.6666e-06
9:961857 G A 0.093373 -1.8728e-06
9:962184 G A 1.552702 -3.9894e-05
9:966305 T C 0.049661 1.0364e-06
9:967781 G T 0.129805 -3.4152e-05
9:968334 A G 1.638932 -1.2175e-05
9:969044 G A 0.238773 -3.1642e-05
9:972890 A G 1.175152 6.2022e-06
9:973695 C A 1.615096 -2.3905e-05
9:985334 G A 1.136258 1.3515e-05
9:985543 T C 0.033852 -1.6515e-06
9:989943 C T 0.512187 -4.2523e-05
9:990653 T G 0.131886 -2.2742e-05
9:991114 G A 1.112374 1.9828e-05
9:991679 G C 0.036351 -1.2244e-05
9:991977 A G 0.049206 1.6516e-05
9:992694 T C 1.658165 -7.4611e-06
9:999602 G A 0.104949 3.4649e-06
9:1000520 G A 0.206458 -8.3026e-07
9:1005870 T C 0.265615 -3.3370e-05
9:1006535 C T 0.225772 -3.3987e-05
9:1009139 C A 0.989624 -8.5053e-06
9:1010308 C T 0.463144 -7.0935e-06
9:1011120 C T 0.138278 4.9266e-06
9:1015896 G A 0.813387 4.4333e-06
9:1016071 C T 0.623187 8.4275e-06
9:1018281 A G 0.046061 1.4922e-05
9:1022589 T C 0.089715 9.4118e-06
9:1023920 A G 0.608262 1.2691e-05
9:1026476 A G 1.767728 -3.4218e-06
9:1029948 C T 0.130808 -9.1643e-06
9:1036807 T C 0.027814 6.5253e-06
9:1038063 C A 0.462063 5.6954e-06
9:1039939 A G 0.615959 -9.4981e-06
9:1040238 C T 0.157272 -2.0379e-05
9:1044015 A G 1.617758 -1.1451e-05
9:1044400 T C 1.220638 2.2645e-05
9:1044481 T C 0.230763 3.3923e-06
9:1044549 C T 0.172408 3.2060e-05
9:1045535 C T 0.189411 -6.0011e-06
9:1045806 T C 0.411494 -1.4194e-05
9:1046539 G A 0.259930 -1.0088e-05
9:1047405 T C 0.331133 1.1069e-05
9:1047536 T C 0.064702 2.3590e-05
9:1047614 C T 0.801624 7.0995e-06
9:1050924 C T 0.769108 9.9985e-06
9:1050981 T G 0.876671 -2.5684e-05
9:1053910 T G 0.350926 3.0873e-06
9:1056101 G T 0.456195 -2.3394e-05
9:1056728 C G 0.665750 1.9437e-05
9:1056870 T C 0.025363 1.3694e-05
9:1056959 C G 0.227836 -1.8915e-05
9:1057797 G A 0.254674 -2.1331e-05
9:1060194 T C 0.487694 1.2608e-05
9:1061450 G T 1.164728 -1.7369e-05
9:1073114 G A 0.674256 -2.9198e-05
9:1077020 A G 1.376745 -2.1801e-05
9:1077862 T C 0.216650 -7.3206e-06
9:1078053 C G 0.048400 -7.1406e-06
9:1081038 G A 0.471113 1.8791e-05
9:1082349 G A 0.040196 1.4907e-05
9:1082486 G A 0.042644 4.3154e-06
9:1082727 C G 1.351018 1.7280e-05
9:1088451 T C 0.056053 4.0366e-05
9:1089866 G A 1.564082 2.0324e-05
9:1090919 G A 1.517810 1.6293e-05
9:1091494 G A 0.029735 4.5248e-06
9:1094973 T C 1.460873 1.1540e-05
9:1096385 T C 0.084921 -1.3191e-05
9:1097089 C T 1.571333 1.7730e-05
9:1097709 C T 0.024513 3.2475e-05
9:1100339 A C 0.024414 -1.7721e-05
9:1100680 G A 0.034053 -2.6178e-05
9:1100738 C T 0.061697 1.2949e-06
9:1100839 T G 0.367439 3.2907e-05
9:1101201 G A 0.028820 2.4980e-05
9:1102058 T C 0.484760 -1.7045e-05
9:1102557 A G 0.026930 1.9363e-06
9:1102943 C T 1.183505 3.0904e-05
9:1103477 C T 0.609813 1.7497e-05
9:1105890 T C 0.051086 2.1122e-05
9:1113648 T G 0.241829 -1.4941e-05
9:1115145 C T 0.043406 7.4151e-06
9:1117775 G T 0.741328 -3.6933e-06
9:1118422 G A 0.035977 -1.8545e-06
9:1118984 T C 0.033917 -1.8543e-05
9:1119109 A G 0.042314 -6.4023e-06
9:1121579 A G 1.591409 2.4885e-05
9:1123304 A C 0.038574 6.2495e-06
9:1124076 T G 0.513441 1.0316e-05
9:1132359 C T 0.071668 -4.7140e-06
9:1132683 T C 0.028990 -6.4962e-06
9:1139290 T C 0.044357 9.5733e-06
9:1142407 C T 1.283365 6.1979e-06
9:1142464 A G 0.059133 -2.8574e-06
9:1143504 G A 0.310781 1.4069e-05
9:1144787 T G 0.166319 -1.8475e-06
9:1151090 G T 0.559400 1.6115e-05
9:1152214 G A 0.179908 -1.8326e-05
9:1154883 C T 0.028800 3.4632e-06
9:1156737 G A 0.063553 -5.5280e-06
9:1157148 T C 0.553399 2.0518e-05
9:1158381 T G 0.107567 -2.7149e-06
9:1159236 A G 0.641621 -9.6560e-06
9:1159331 G A 0.208413 3.7741e-05
9:1162710 C A 0.035715 6.7950e-06
9:1169485 A G 0.862270 -1.6952e-05
9:1170166 C T 0.022126 -1.4548e-05
9:1170227 A G 0.729157 -1.0724e-05
9:1171860 A G 0.063142 5.9382e-06
9:1174129 C T 1.961007 1.0456e-05
9:1174357 T C 0.716237 1.9591e-05
9:1179606 G A 0.680590 -1.0353e-05
9:1182923 A G 0.060768 -1.4073e-05
9:1183749 A G 0.022554 -4.2367e-06
9:1183974 G A 0.117406 -6.1799e-06
9:1184757 C T 0.680512 -4.1018e-06
9:1196285 A G 0.094937 -2.2792e-05
9:1196434 T C 0.034202 -1.1866e-05
9:1196693 A G 0.889574 -2.0475e-05
9:1197071 A G 0.890189 1.1836e-05
9:1198563 G A 0.430373 3.3739e-05
9:1198772 G C 0.062880 -1.4550e-05
9:1202371 G A 0.544635 -1.5109e-05
9:1202523 T C 0.226863 1.0258e-05
9:1205747 A G 0.540317 -2.3374e-05
9:1206037 A C 0.058763 -2.7806e-05
9:1207261 G A 0.522196 1.1676e-05
9:1207641 T G 0.254392 -1.1506e-06
9:1211931 A G 0.313719 4.2218e-05
9:1212353 C T 0.064508 1.9195e-05
9:1218605 T G 0.241262 2.1145e-05
9:1218816 C T 0.633853 1.9348e-05
9:1219329 C T 0.800655 -2.6582e-05
9:1221290 A C 1.663390 -1.3395e-05
9:1223881 A G 1.639333 -1.5321e-05
9:1231372 A G 1.785906 -9.8036e-07
9:1238306 G A 0.380362 -9.8307e-06
9:1238454 G A 0.171137 2.3065e-05
9:1239644 A G 0.213101 5.1924e-06
9:1248019 C A 0.031952 -6.8841e-06
9:1255877 C T 0.191305 -1.9245e-05
9:1258565 T C 0.093213 1.8079e-05
9:1258905 C T 0.865537 2.2302e-05
9:1265561 A G 0.025648 -2.4015e-07
9:1270323 G A 0.028365 2.6840e-06
9:1270676 C T 0.739166 2.9688e-05
9:1278834 A G 0.121567 -8.5954e-06
9:1279013 G A 0.110382 6.7678e-06
9:1279291 G A 0.166574 -9.2193e-06
9:1283014 T C 0.535411 -2.4361e-05
9:1285095 G T 0.072083 -5.1786e-06
9:1285465 G C 0.029738 1.0164e-05
9:1285567 G A 1.780949 7.9924e-07
9:1288093 C G 0.183104 6.2186e-06
9:1298143 T G 0.100944 2.0053e-05
9:1304665 T G 0.764433 -1.7496e-05
9:1307232 A G 0.031873 -6.4539e-06
9:1307531 A G 0.040162 6.2903e-06
9:1310080 C T 1.335022 1.5208e-05
9:1311310 G A 0.052850 1.6331e-05
9:1312312 C T 1.327960 7.1497e-06
9:1313260 A C 0.285082 -5.9137e-06
9:1315843 G T 1.009574 3.0123e-06
9:1319470 T C 0.351450 8.5483e-06
9:1320713 T C 0.039972 1.6019e-06
9:1323592 A C 0.057947 4.2710e-06
9:1324313 C T 0.090789 -2.1072e-05
9:1324750 T C 0.053588 -5.2631e-06
9:1324933 A G 0.318013 -5.9353e-06
9:1325139 G T 1.305284 -6.7977e-06
9:1335509 A G 0.093699 4.8728e-06
9:1339866 T C 0.234476 9.1173e-06
9:1341399 T G 0.697701 -2.1982e-05
9:1341674 T C 1.235570 -1.1301e-05
9:1346268 G A 0.038466 2.3197e-05
9:1346812 C T 0.052323 1.0803e-05
9:1347581 G T 0.129329 -1.9877e-05
9:1351988 G T 0.290127 -2.4957e-05
9:1354036 C T 1.456858 6.7536e-06
9:1355029 G A 1.049396 -1.3360e-05
9:1355361 A G 0.055227 1.6290e-05
9:1356094 C T 1.313817 2.2320e-05
9:1356732 G C 0.446845 -1.3334e-05
9:1359957 A G 1.551495 -1.0210e-05
9:1363575 G A 0.497989 1.2003e-05
9:1365424 G A 0.283756 -1.6361e-05
9:1366870 G A 0.064940 -3.1973e-06
9:1367182 G A 0.389956 -1.5311e-06
9:1373944 C T 1.276487 -1.0616e-05
9:1378243 A C 0.081127 -2.5466e-05
9:1378707 G C 0.478576 3.1264e-05
9:1379579 C G 0.089636 2.1675e-05
9:1385643 A G 0.788602 5.2935e-06
9:1386018 A G 0.563895 -9.5539e-06
9:1386510 T C 0.033930 3.1324e-06
9:1386844 G A 0.324584 -8.0971e-06
9:1387954 A C 0.229570 2.5929e-05
9:1391014 G A 0.224038 4.4158e-06
9:1391887 G A 0.155977 3.2693e-05
9:1400154 C A 1.942227 1.1681e-05
9:1401364 A G 0.023350 1.0124e-05
9:1401847 A G 0.072926 1.1730e-05
9:1404008 T G 0.447546 -5.4732e-07
9:1404850 G C 0.031459 -1.5268e-06
9:1404922 A G 0.869532 -4.5080e-06
9:1416846 G A 0.260270 -1.6311e-05
9:1419062 G A 0.260042 3.9922e-06
9:1421296 T C 0.069492 -2.2264e-05
9:1427006 G A 0.136034 -1.2007e-05
9:1436227 C T 0.137778 -1.2895e-05
9:1437800 G A 0.239738 -3.6734e-06
9:1446149 G A 0.220349 -3.1056e-06
9:1455409 T G 0.472450 -1.9886e-05
9:1456797 T C 0.854960 2.1698e-05
9:1459702 T C 1.622028 -1.0889e-06
9:1460365 C A 0.907470 2.6444e-05
9:1460427 C A 0.675572 1.4272e-05
9:1461225 T C 0.049937 -4.4944e-06
9:1461491 C T 1.334240 1.2178e-06
9:1468725 G T 0.260141 1.2552e-05
9:1468808 T A 0.066555 7.3985e-06
9:1468895 C A 0.119936 1.2365e-05
9:1472056 A C 0.125232 -7.9157e-08
9:1474129 G C 1.398180 3.2881e-06
9:1488655 T G 0.557336 -1.0295e-05
9:1489440 G T 0.538658 1.7337e-05
9:1490577 A G 1.213380 1.3063e-05
9:1490689 G T 0.204163 1.8711e-06
9:1490830 C A 0.598168 5.8538e-06
9:1494685 C T 0.104038 -9.6411e-08
9:1496060 C T 0.199012 -4.5235e-06
9:1498941 T G 0.213505 -8.3626e-06
9:1502004 G A 0.296611 -8.0774e-06
9:1505268 G A 1.007874 5.5364e-05
9:1507712 G A 0.134242 5.5162e-05
9:1507900 C A 0.065314 2.5104e-05
9:1509949 A G 0.082599 9.6664e-06
9:1510495 G A 0.224990 3.8799e-06
9:1511125 A G 1.834228 1.9575e-05
9:1511343 G A 0.032791 7.4669e-06
9:1514361 A G 0.107230 -1.5925e-05
9:1519436 A G 0.059415 -2.1997e-05
9:1527945 A G 0.535322 -4.4948e-06
9:1532960 G A 0.057528 -2.1144e-05
9:1535003 C A 0.253515 5.7179e-06
9:1553574 C T 0.051327 8.1845e-06
9:1554534 A G 0.048335 2.2314e-06
9:1555709 A C 0.025369 3.1983e-06
9:1564704 C A 1.237053 2.5680e-05
9:1575270 C T 0.098037 1.8737e-05
9:1578049 A C 1.173592 3.9396e-05
9:1580280 T C 0.108757 1.5831e-05
9:1581753 T C 0.036847 5.1255e-06
9:1589897 G A 0.071277 2.6042e-05
9:1596030 T C 0.151316 -5.4601e-07
9:1605735 G A 1.220543 2.6015e-05
9:1607991 A G 0.102634 1.4223e-05
9:1613989 A C 1.043695 2.4887e-05
9:1617821 G C 0.118372 2.5331e-05
9:1617985 G A 0.154787 -9.3750e-06
9:1620413 C G 0.150857 1.5739e-07
9:1621830 G A 0.047326 7.2984e-06
9:1625123 G A 0.068238 3.0368e-05
9:1629267 C T 0.066504 -8.6865e-06
9:1631945 C A 0.163851 -1.4477e-05
9:1636435 C T 0.721646 9.7890e-06
9:1637833 T C 0.058225 -1.2488e-07
9:1655163 T C 0.224949 -5.4895e-06
9:1659913 C T 0.150704 -1.5312e-05
9:1664924 A G 1.295145 2.3200e-05
9:1668272 G A 0.694747 2.2560e-05
9:1672299 T C 0.033998 -6.0236e-06
9:1678137 A G 0.052918 -8.6359e-06
9:1690345 C A 0.143863 -4.4848e-06
9:1700123 A C 1.300497 7.0170e-06
9:1700573 T C 0.257860 -7.9700e-06
9:1706017 C G 0.109950 6.5648e-06
9:1709079 A G 0.119470 2.6053e-06
9:1710381 G A 0.079566 1.1894e-05
9:1710488 T C 0.886463 -2.1557e-06
9:1712562 C T 0.279350 -1.7092e-05
9:1712631 T C 0.061146 1.3854e-05
9:1713820 T C 0.338898 8.7975e-06
9:1714704 A G 0.769145 -1.7728e-05
9:1715256 C T 0.096909 -1.5008e-06
9:1715766 T C 0.106384 2.6502e-06
9:1717031 G A 0.196690 6.3691e-06
9:1718039 G A 1.100716 -8.1851e-06
9:1718354 G C 0.295441 -8.6050e-06
9:1733774 T C 0.063043 9.5834e-06
9:1741459 A C 0.134534 -2.3640e-05
9:1749549 A C 0.891437 -3.2944e-05
9:1757071 A G 0.659933 -3.0824e-05
9:1757495 T C 0.033420 -1.5929e-07
9:1762268 G C 0.123665 1.1709e-05
9:1763360 G C 0.036371 5.6777e-06
9:1784090 G A 0.553161 -8.5933e-06
9:1784127 T C 0.062166 1.6463e-05
9:1789423 C T 0.266220 1.6306e-05
9:1790580 G T 0.036161 -8.9366e-06
9:1791288 T C 0.485491 -6.6722e-05
9:1793334 A G 0.335678 2.4415e-06
9:1794547 A G 0.071362 -5.1105e-06
9:1794752 C T 0.943152 -1.6161e-05
9:1797550 T C 0.808338 -1.5775e-05
9:1798170 G A 0.382830 -8.5293e-06
9:1801128 A G 0.179942 4.7063e-06
9:1801144 T C 0.029272 -1.1346e-06
9:1806366 T C 0.119949 -9.5995e-06
9:1813062 G T 0.196857 -1.2334e-05
9:1814698 C T 0.044830 1.5489e-05
9:1823884 G A 1.925761 -4.0891e-06
9:1825392 C A 0.132943 2.0744e-05
9:1825949 C T 0.064464 -2.9306e-05
9:1826401 T C 0.116345 -1.2586e-05
9:1826590 G A 0.211812 4.2323e-06
9:1826830 G A 0.050984 3.8791e-06
9:1827468 G A 0.433263 -2.1994e-05
9:1830369 G C 0.258978 -7.4131e-06
9:1830900 G A 0.020671 -4.2018e-06
9:1833972 G C 0.031703 -3.1048e-06
9:1837005 A G 0.048233 1.2762e-06
9:1837852 G C 0.133232 4.5009e-06
9:1838135 T C 0.538206 -1.1859e-06
9:1838775 C A 0.410750 3.0978e-06
9:1845111 C T 0.204472 3.4586e-06
9:1846108 A G 0.316007 -1.4384e-05
9:1846465 A G 0.270898 -1.6434e-05
9:1851106 T C 0.036939 -2.1810e-05
9:1854824 G T 0.152672 1.1425e-05
9:1857269 T G 0.048634 2.3066e-06
9:1857508 G C 0.778899 -2.8294e-05
9:1870197 G A 0.187599 1.0992e-05
9:1873094 A G 0.028025 2.6273e-05
9:1876592 G A 0.078091 1.1729e-05
9:1877740 G C 0.100771 5.9270e-06
9:1878240 C A 0.838576 7.8818e-06
9:1878831 G A 0.478525 -2.9027e-06
9:1881139 G T 0.734882 -1.3042e-05
9:1881679 G C 0.086984 -1.2836e-05
9:1882214 C T 0.092465 -2.7067e-05
9:1883627 C T 0.229022 -1.8871e-05
9:1884093 C A 0.485648 -1.3006e-05
9:1884479 G A 0.104766 8.7508e-06
9:1884934 C A 0.591375 -5.9994e-06
9:1887124 G T 0.783472 -1.2953e-05
9:1888727 G A 0.045660 -8.9819e-06
9:1894067 A G 1.955323 1.1602e-05
9:1894613 T C 0.061231 1.3573e-05
9:1895564 T C 0.067826 -6.3359e-06
9:1905859 C T 0.055594 -8.4527e-06
9:1908992 C T 0.599746 -9.5514e-06
9:1911291 T G 0.508413 7.6448e-06
9:1913412 C A 0.170940 -2.2786e-05
9:1914111 G A 0.069768 1.8753e-05
9:1915115 A C 1.876661 5.3067e-06
9:1915829 T C 0.199389 1.3674e-05
9:1916209 G A 1.131362 -4.1566e-05
9:1917561 A C 0.400764 -7.5577e-07
9:1919481 G A 0.083959 -7.6857e-06
9:1919530 T C 0.062693 9.1900e-06
9:1919632 G A 0.285932 1.9772e-05
9:1919789 C T 0.626292 -6.9579e-06
9:1923958 A G 0.138196 4.1149e-06
9:1926729 C T 0.402865 4.0449e-05
9:1928033 G A 0.040013 -1.5752e-06
9:1929030 T G 0.177542 -1.3255e-06
9:1931002 T C 0.150796 8.4185e-06
9:1938082 G C 0.053442 8.8856e-06
9:1939979 A G 0.048046 -1.4603e-05
9:1943060 T C 0.115206 6.3127e-06
9:1943156 C T 0.184515 -5.9871e-06
9:1943203 G A 0.067174 -1.5804e-05
9:1947903 A G 0.105809 9.8846e-06
9:1950329 C T 0.133800 1.6942e-05
9:1950748 C T 0.047166 -5.9040e-07
9:1950813 A G 0.149334 1.7994e-05
9:1950944 G T 0.237280 8.6633e-06
9:1954457 A G 0.039251 1.0991e-05
9:1956595 C G 1.963452 -4.3963e-06
9:1958716 A C 0.945263 2.1034e-05
9:1959314 G A 0.032550 -3.9538e-06
9:1959895 T C 0.032339 1.2557e-05
9:1962977 A G 0.045116 1.0459e-05
9:1963271 C A 0.951372 1.0969e-05
9:1963540 G A 0.206172 6.8584e-06
9:1966025 C G 0.889941 1.5922e-05
9:1966150 C T 0.402913 2.5264e-05
9:1967033 G T 0.676894 -1.0071e-05
9:1972345 C A 0.038268 1.3274e-05
9:1973552 G A 0.109913 -3.0432e-06
9:1976239 T G 0.075500 3.2351e-05
9:1977924 T C 0.108383 -8.8970e-06
9:1979400 C G 0.054554 2.1661e-07
9:1979764 C T 0.848266 -8.0653e-06
9:1980996 T G 0.315663 3.8160e-06
9:1981201 C T 0.088997 -2.2592e-06
9:1990787 T G 0.121078 5.6383e-06
9:1991683 G A 0.031608 -8.6611e-07
9:1993934 A G 0.204020 -2.5929e-06
9:1997332 C T 0.419256 1.3462e-05
9:1998651 A G 0.081504 -1.6263e-05
9:1998979 A G 0.872632 1.3643e-05
9:2000062 G A 0.369469 2.0239e-05
9:2002221 G T 0.051603 -1.5138e-05
9:2007878 C T 1.073225 3.1731e-06
9:2011357 C A 0.049556 -9.7233e-06
9:2011588 G A 0.796765 1.5230e-07
9:2012403 T C 0.462855 4.8536e-06
9:2013638 C T 0.053608 -1.5636e-05
9:2014407 C T 0.115631 -2.7055e-06
9:2016912 T G 0.045377 -3.1329e-05
9:2018965 C T 0.203507 1.4933e-05
9:2021814 T C 0.082694 -1.3286e-05
9:2023316 C T 1.686638 -7.6498e-07
9:2028237 A G 0.192926 -6.3578e-07
9:2028545 G C 0.092360 4.6622e-06
9:2029392 A G 0.031591 2.0771e-05
9:2031316 C T 0.037656 -1.2444e-05
9:2032845 A G 0.390041 -5.5052e-06
9:2035926 C T 0.093420 -3.5080e-05
9:2036073 T C 0.204367 2.2759e-05
9:2036252 A G 0.218544 -2.9888e-05
9:2037577 G A 0.035436 1.8540e-05
9:2038766 T A 1.053551 -1.3512e-05
9:2040625 T A 0.188452 7.4451e-06
9:2040724 A G 0.041862 7.7002e-07
9:2042083 G A 0.369642 -5.0767e-05
9:2044721 G A 0.772871 -2.0879e-05
9:2049336 C T 0.563133 1.8409e-05
9:2050605 A G 0.024118 1.4704e-05
9:2059572 G A 0.036551 5.6470e-07
9:2064351 G A 0.101740 2.7378e-05
9:2064395 A G 0.236974 2.9269e-05
9:2067703 G A 0.408965 4.0761e-05
9:2068784 C A 0.023717 1.4664e-05
9:2071536 C T 0.065256 2.5145e-05
9:2072735 G A 0.182169 1.9838e-05
9:2073292 G A 0.233983 2.2755e-05
9:2077875 C T 0.670642 3.3012e-05
9:2079488 G A 0.023517 1.3542e-05
9:2081278 A C 0.111980 -2.3847e-06
9:2086804 A G 0.122696 1.4530e-05
9:2088720 C G 0.044007 -1.8528e-05
9:2092829 G A 0.039465 2.5006e-05
9:2094908 T C 0.224568 1.2528e-05
9:2096774 A G 0.087338 1.4805e-06
9:2099315 T C 0.368347 2.7044e-05
9:2106705 C T 0.302397 -1.2532e-05
9:2116715 A G 0.086600 -8.1307e-06
9:2120825 A G 0.143925 3.4104e-05
9:2123523 G A 0.339125 2.8762e-06
9:2124682 C T 0.045578 -1.1200e-05
9:2126411 G T 0.081541 -9.1829e-06
9:2129798 G T 0.201660 1.8270e-06
9:2129832 C T 0.263014 -3.0826e-06
9:2131534 G A 0.142130 4.0715e-07
9:2136554 T A 0.102212 -1.3777e-05
9:2136820 G T 0.297365 -3.4136e-06
9:2139058 T C 0.074507 -1.0772e-05
9:2140286 C A 0.043644 -1.0590e-05
9:2141052 A G 0.156133 2.6083e-06
9:2141357 A C 0.545410 -2.2835e-05
9:2141787 G A 0.098370 1.1030e-05
9:2143221 C T 1.495096 2.0216e-05
9:2143543 A G 1.287703 9.5103e-06
9:2144015 G A 0.208222 9.1134e-06
9:2147041 G T 0.093468 -2.2637e-05
9:2152141 A C 1.601534 -1.1251e-05
9:2154591 A C 0.045915 1.8653e-06
9:2155085 A T 0.035413 -1.2072e-05
9:2155164 T C 1.594711 -8.9001e-06
9:2156285 T G 1.205618 2.1847e-05
9:2157572 T G 0.060343 -2.0444e-05
9:2160105 C T 0.347095 2.2700e-06
9:2164025 G A 1.896265 -2.7790e-06
9:2166160 C T 0.055397 -7.9089e-06
9:2166360 C T 0.856239 -1.0106e-05
9:2167498 G A 0.388974 1.8245e-05
9:2167664 T C 1.295859 -2.8632e-06
9:2167802 G A 0.473755 2.1405e-05
9:2169493 T C 0.157024 2.5023e-06
9:2169707 G T 0.023024 3.3049e-06
9:2170859 A G 0.323170 -1.3788e-05
9:2170884 T C 0.071471 7.9424e-06
9:2172103 T C 0.988587 7.7587e-06
9:2173590 G A 0.324724 -1.4490e-05
9:2175247 A G 1.707323 2.0348e-05
9:2183663 T C 1.202283 1.0267e-05
9:2184200 T C 0.047451 9.4008e-06
9:2185170 T C 0.023238 -7.5819e-06
9:2186224 T C 0.034648 6.7439e-06
9:2188850 T C 0.141558 -2.4362e-05
9:2189055 T C 0.187415 7.4952e-06
9:2191309 G C 0.227836 -2.6331e-06
9:2192077 C G 0.077132 -1.2515e-05
9:2193170 A G 0.067051 5.6086e-05
9:2194805 A G 0.394832 -1.7923e-05
9:2195846 A G 1.472592 8.8488e-06
9:2196447 G C 1.480878 3.6159e-07
9:2196486 T G 0.034059 -1.4559e-05
9:2196569 G A 0.114091 9.3314e-06
9:2197160 T C 0.394815 9.3028e-06
9:2197192 T C 0.048689 -2.6104e-06
9:2197744 C T 0.072029 1.7130e-07
9:2198033 A C 0.487582 2.4710e-06
9:2199669 T C 0.033685 2.2569e-05
9:2201035 A G 1.140899 1.7750e-06
9:2202182 A G 1.062040 -3.7284e-06
9:2202450 G A 0.029133 7.9716e-06
9:2205924 G A 0.528744 -1.8785e-05
9:2206870 T C 0.039530 1.5708e-05
9:2208731 G A 0.122285 9.8709e-06
9:2208780 A G 0.052000 -2.3683e-05
9:2208810 G A 0.195568 2.5421e-05
9:2214131 A G 0.062655 -8.1190e-06
9:2214515 C G 0.025543 -5.2442e-06
9:2214608 G A 1.019988 1.3929e-05
9:2219283 G T 0.067167 -2.8196e-05
9:2219630 A G 0.416743 -1.7739e-05
9:2220211 T C 1.035192 1.0262e-05
9:2229243 G A 1.806819 -4.8788e-05
9:2229455 G A 0.192644 -1.8444e-05
9:2231608 T G 0.333006 -8.9022e-06
9:2235793 T C 0.063821 3.2311e-05
9:2237826 C T 0.043406 -4.2302e-06
9:2239137 T C 1.439740 -1.3331e-06
9:2240575 C T 0.657587 -3.2878e-05
9:2243407 G A 0.037850 1.5088e-06
9:2250760 A G 1.185838 -3.0788e-06
9:2257250 T C 1.721184 2.3018e-06
9:2257745 C T 0.043783 3.4516e-05
9:2259173 A G 0.471290 -1.0375e-05
9:2260004 T C 0.285952 -8.8791e-06
9:2261557 G A 1.266254 9.0171e-06
9:2263517 C T 0.023979 2.4551e-05
9:2264991 G A 0.023727 -1.2522e-05
9:2267745 C A 0.023646 -1.0945e-06
9:2270672 C G 0.037680 -5.3480e-06
9:2271408 T C 0.138053 2.2206e-05
9:2275538 A C 0.997222 5.3735e-07
9:2281542 C G 0.197564 -2.2115e-05
9:2284051 G A 0.632765 -3.0392e-05
9:2285570 C T 0.280723 3.1141e-05
9:2287691 T C 0.618003 -3.8376e-06
9:2288355 G A 0.168985 -4.0749e-06
9:2288700 T C 0.262680 4.3592e-06
9:2290590 T C 0.582022 1.8593e-05
9:2295144 A G 0.212577 6.9928e-06
9:2299220 G T 0.796585 -2.7944e-05
9:2300952 A G 0.118334 3.2200e-05
9:2302693 G T 0.844734 -2.4658e-05
9:2303782 A G 0.325220 1.0462e-05
9:2306116 A G 0.509691 2.0438e-05
9:2314235 T G 0.359456 2.8351e-06
9:2320311 G A 0.753486 1.0797e-05
9:2320797 C G 0.032774 -1.0442e-05
9:2323120 G A 0.030904 -3.8865e-06
9:2325075 T C 0.081065 -2.4706e-06
9:2329724 A C 0.485121 2.5327e-06
9:2330285 T C 0.750344 1.3207e-05
9:2344514 G A 0.584627 3.6004e-06
9:2353141 C T 0.031486 8.5129e-06
9:2356075 C T 0.158639 -1.5507e-05
9:2356184 C T 0.325366 -7.1077e-06
9:2359264 G C 0.029068 2.3480e-06
9:2359640 T C 1.368194 -5.5272e-06
9:2360237 G A 1.532640 -1.4712e-05
9:2371212 G A 0.024812 3.6502e-05
9:2376739 C T 0.389953 -3.6100e-06
9:2379204 A G 0.051341 -5.2641e-06
9:2379389 T C 0.972189 -7.8835e-07
9:2379493 C T 0.158034 -1.7694e-05
9:2379775 G A 0.391224 -5.1970e-06
9:2384754 G A 0.382987 4.3888e-06
9:2385773 C T 0.070614 6.5715e-07
9:2395837 C T 1.367800 -1.4808e-06
9:2417698 T C 0.676143 -2.8004e-05
9:2418179 G A 0.028596 -2.5408e-05
9:2419828 A G 1.854773 2.9265e-05
9:2420094 G A 0.395957 6.7261e-06
9:2421459 A G 0.321412 1.0857e-05
9:2422433 C T 0.127493 -6.5226e-06
9:2425428 A C 1.239419 1.6743e-05
9:2426585 A C 0.055573 -3.3297e-05
9:2426602 A C 0.706456 -1.8356e-05
9:2427182 C T 0.216293 7.9192e-07
9:2428881 A G 0.874560 -6.5232e-06
9:2429009 A G 0.103106 4.8758e-05
9:2432932 C T 1.224789 -9.0024e-05
9:2439508 T C 0.194266 3.9439e-05
9:2441373 C G 0.034376 6.9251e-06
9:2447910 G T 0.703576 5.5907e-06
9:2452684 G A 0.122897 -6.7570e-07
9:2453208 G A 0.090853 1.7297e-05
9:2453729 A C 0.128221 -1.0963e-05
9:2453962 C T 0.039288 6.3636e-06
9:2454012 T G 1.581155 8.0822e-06
9:2458492 G A 0.521781 1.4731e-06
9:2458574 A G 0.502463 1.5504e-05
9:2465921 G C 0.037877 2.8823e-06
9:2471559 C T 0.710257 -1.4985e-05
9:2471996 T C 0.584290 -3.5246e-06
9:2480637 G A 0.070662 -2.2560e-05
9:2482283 A C 0.763002 -9.3416e-06
9:2488041 G A 0.035011 3.5580e-06
9:2488250 T C 1.290675 2.8672e-06
9:2491638 G C 0.044021 -6.7851e-06
9:2493381 G T 0.295377 2.7996e-05
9:2495870 A C 0.542404 5.8421e-06
9:2496646 G A 0.049889 -1.1339e-05
9:2501323 C T 0.127490 1.6689e-05
9:2503356 C T 0.053051 -1.0520e-05
9:2505433 T C 0.074762 -1.4559e-05
9:2508256 C T 1.477536 -4.6438e-06
9:2509525 T C 0.412997 1.3433e-05
9:2514644 A C 0.515624 9.4524e-07
9:2523805 A G 0.097456 -1.4410e-05
9:2527900 T C 0.055026 -1.3946e-05
9:2533810 C A 0.517303 -2.2867e-05
9:2537511 T C 0.457487 -1.0595e-05
9:2537774 C T 0.035661 -8.9044e-07
9:2537815 T C 1.606807 -3.9920e-06
9:2537934 T C 0.021354 3.8384e-06
9:2545345 G A 1.047411 -1.5981e-05
9:2546668 C G 0.083214 2.6882e-05
9:2548026 G A 0.259070 2.4065e-06
9:2548556 T C 0.261467 5.5029e-07
9:2551654 C T 0.261899 -3.2113e-06
9:2553370 A G 0.023945 1.4690e-05
9:2558591 C T 0.893001 1.7537e-05
9:2570796 G A 0.029317 7.0795e-06
9:2571403 C A 0.368116 -2.6690e-05
9:2577039 C G 0.129312 6.4358e-06
9:2580421 G A 1.163538 -3.2725e-05
9:2580706 A T 0.022983 -1.7339e-05
9:2593063 A G 0.332044 -7.3655e-06
9:2594881 T G 1.431295 -8.4353e-06
9:2596317 G A 0.230386 4.1026e-05
9:2600628 T C 1.466493 -1.7345e-06
9:2603614 A G 0.091285 -1.9044e-06
9:2603910 C T 0.040359 -8.0788e-06
9:2605830 T G 0.038387 5.2278e-07
9:2606140 A G 0.052633 1.6360e-05
9:2607128 A C 0.833293 -1.9540e-05
9:2610213 C T 0.081239 -9.3765e-06
9:2611095 T C 0.042039 -9.9007e-06
9:2617099 C T 0.935604 -1.1440e-05
9:2618861 T C 0.033988 7.7979e-06
9:2620512 C T 0.036018 -7.3956e-06
9:2621030 A C 1.415914 -3.9772e-07
9:2622121 G A 1.533198 3.7261e-05
9:2622988 C G 0.604669 3.1654e-06
9:2623615 A G 1.170100 8.2675e-06
9:2624433 G A 0.413279 8.3877e-06
9:2624476 A G 0.230338 8.0758e-06
9:2625172 G T 0.704542 -5.1394e-06
9:2626031 G C 0.320620 4.0593e-07
9:2626654 G A 1.156266 1.0102e-06
9:2629646 A G 0.136945 8.3603e-06
9:2631738 G A 0.697926 1.3999e-05
9:2632365 G T 0.106928 4.6551e-07
9:2632422 C A 0.086525 1.0350e-05
9:2633562 G A 0.517184 8.1424e-06
9:2634272 C A 0.033288 1.2541e-05
9:2636130 T C 0.049083 -1.3829e-05
9:2636520 T G 1.205761 2.7430e-05
9:2638113 T C 0.710838 1.1048e-05
9:2644002 T C 0.181697 9.2656e-06
9:2648773 G A 0.392431 1.4302e-05
9:2654617 T C 0.466116 3.0536e-05
9:2659195 C T 1.002689 1.2766e-05
9:2662308 G A 0.096303 -2.0275e-05
9:2665235 T C 0.372393 1.4181e-05
9:2668187 C A 0.533789 -1.7146e-05
9:2668297 G A 0.136010 -1.4876e-05
9:2674318 C T 0.236509 -3.1763e-06
9:2674729 A G 0.023880 -2.2043e-05
9:2679590 C T 0.057042 -1.0489e-05
9:2679711 A G 0.109111 -8.9164e-06
9:2681430 C T 0.289767 -3.2241e-05
9:2682076 C T 0.045109 -1.9973e-05
9:2682839 T C 0.116016 -1.5618e-05
9:2684656 T G 0.393648 -1.9501e-06
9:2687539 T G 0.286384 -1.4953e-05
9:2691186 G A 0.947704 -2.4933e-05
9:2695208 C T 0.901810 -4.7708e-06
9:2695588 C T 0.473456 -2.7184e-05
9:2696074 G A 0.035817 -1.0196e-05
9:2696555 A G 0.831280 1.4894e-05
9:2698274 T C 0.042817 3.5701e-05
9:2700102 T C 0.445203 -7.3792e-06
9:2705784 G A 0.035821 8.0438e-06
9:2705970 C A 1.093237 9.3243e-06
9:2706763 G A 0.041750 8.9992e-06
9:2708258 G C 0.902394 2.5539e-05
9:2714512 T C 0.627913 1.8736e-05
9:2717134 C A 0.067194 -1.3812e-05
9:2718588 A G 0.023245 1.3605e-06
9:2723164 A G 0.107897 -3.0997e-06
9:2725699 C G 0.138325 1.4761e-05
9:2728122 A C 0.035535 2.7748e-06
9:2729686 G C 0.146250 -2.9985e-05
9:2730528 A G 0.094144 6.7964e-07
9:2730988 G T 0.222314 -4.7443e-05
9:2734710 C T 0.959263 -6.3043e-06
9:2737697 A G 0.504146 -7.0571e-06
9:2738808 T C 0.059643 4.6743e-06
9:2739846 T C 0.391456 2.5849e-07
9:2744529 T G 0.228176 9.4679e-06
9:2746298 T C 0.022446 -3.6899e-06
9:2746548 C T 0.660263 6.3946e-06
9:2746594 T C 1.653361 2.5113e-05
9:2746623 A G 0.082153 3.8894e-06
9:2749297 T C 0.226921 -1.8566e-05
9:2750722 G A 0.115880 -7.9758e-06
9:2755665 C T 0.119453 1.0840e-05
9:2758335 G A 1.186688 -1.6252e-07
9:2759564 A C 0.041665 6.1437e-07
9:2762721 C A 1.601650 -1.8530e-05
9:2765163 C G 0.112391 1.8502e-05
9:2768973 C G 0.267780 1.6851e-05
9:2769476 T G 0.097524 1.6284e-05
9:2772939 A G 0.051079 -1.5758e-05
9:2779020 C T 1.233303 -2.2566e-05
9:2780922 C A 1.248660 -2.8580e-05
9:2785656 T C 0.054618 -2.7166e-05
9:2786608 A G 0.084673 8.5134e-06
9:2790935 A G 0.976613 -4.2955e-05
9:2795169 G T 0.028729 -5.7313e-07
9:2796409 A G 0.105867 -1.6361e-05
9:2801291 T C 0.539215 -4.4141e-05
9:2809077 T C 0.045201 -1.3426e-05
9:2813439 A G 0.062030 4.6547e-06
9:2815542 C T 0.059942 -2.9837e-06
9:2825318 A C 0.087651 1.8748e-05
9:2828742 A C 0.069690 4.6860e-06
9:2828765 G C 1.089738 -4.7488e-05
9:2832663 T C 0.937134 -5.4778e-05
9:2832914 C G 1.127521 -5.5140e-05
9:2833267 C T 1.028504 -6.9488e-05
9:2838470 T C 0.070251 6.4567e-06
9:2839934 A G 0.071420 8.5771e-06
9:2841067 T A 0.064019 2.3518e-05
9:2844056 T G 0.024047 -7.6311e-06
9:2844159 C G 0.047832 1.7922e-05
9:2845694 G A 0.047217 5.6566e-06
9:2847195 A G 0.968099 -3.3086e-05
9:2851026 T C 0.106860 1.3698e-05
9:2851381 C T 1.602690 -3.3116e-05
9:2851566 G A 0.117131 1.4178e-05
9:2852747 T C 1.119310 -1.2881e-05
9:2853392 G C 0.510392 -6.3653e-06
9:2854963 G A 0.230148 2.8967e-06
9:2857723 G A 0.049270 -6.5611e-06
9:2862016 C G 0.583389 -3.8140e-06
9:2862074 G C 0.113343 -1.6275e-05
9:2864819 T G 0.760676 -5.2386e-06
9:2869593 C T 0.122224 -1.5893e-05
9:2869981 G C 0.048512 -7.1018e-06
9:2874257 G A 0.747512 -4.6908e-06
9:2890772 T C 0.737041 2.7182e-06
9:2891210 T C 0.080256 -4.2519e-06
9:2904655 C T 0.042001 1.8623e-05
9:2904661 A G 0.036307 -2.8250e-05
9:2908885 A G 1.933098 -1.7742e-05
9:2911765 A G 0.020433 5.5275e-06
9:2916452 T C 0.058786 6.0089e-06
9:2919044 G C 0.336688 4.3297e-05
9:2923463 C T 0.485620 1.8796e-05
9:2925056 T G 0.061309 2.7478e-06
9:2928555 A G 0.047492 -2.9321e-05
9:2929393 T G 0.086321 9.8666e-06
9:2930752 T C 0.115798 6.9749e-06
9:2931341 A G 0.411358 3.5659e-05
9:2932710 C T 0.658835 2.1229e-05
9:2933001 T C 0.541833 4.7883e-05
9:2941041 T C 0.243359 3.3301e-05
9:2944544 C G 0.036031 2.0671e-06
9:2945691 A G 1.307721 -2.1155e-05
9:2953013 G T 0.659079 -1.9666e-05
9:2953856 A T 1.887823 -8.5759e-06
9:2955937 T C 0.025553 8.7140e-06
9:2957179 G A 0.047897 -8.4598e-06
9:2958367 G A 0.042889 1.9083e-06
9:2959557 C T 0.020436 -1.3878e-05
9:2968107 A G 1.309690 -1.7901e-05
9:2970188 T G 0.057695 -3.1780e-06
9:2979998 C T 0.066232 -8.1013e-06
9:2982600 T C 0.046544 -9.7871e-06
9:2984428 T C 1.213458 -1.5569e-05
9:2987835 G A 1.296743 -1.6368e-05
9:2993528 T C 0.049471 -4.7276e-06
9:2996564 G A 1.360038 -2.5982e-05
9:3002187 A G 0.060435 -7.9120e-06
9:3008180 C T 0.119419 1.5376e-06
9:3010878 G A 1.049396 2.7750e-05
9:3012276 A G 0.739329 1.8793e-05
9:3012372 C T 0.268209 -6.1328e-06
9:3014702 G A 1.014170 5.4078e-06
9:3019701 G A 0.166095 -1.4932e-06
9:3032917 T C 0.122360 -1.0316e-05
9:3034038 G T 1.633608 4.6724e-06
9:3034783 T C 0.741471 3.7339e-05
9:3040926 A C 0.053173 3.6771e-06
9:3040945 G C 0.074779 -2.0206e-06
9:3053992 G A 0.865687 -3.1964e-05
9:3058485 G A 0.328719 -2.3576e-05
9:3061809 G A 1.546980 1.0180e-05
9:3068621 C T 0.437088 -7.8925e-06
9:3081325 C T 1.794063 -8.7008e-06
9:3085692 G A 0.611094 1.7971e-05
9:3085989 C G 0.043814 7.1849e-07
9:3086140 A G 0.037704 1.9548e-05
9:3087154 T C 0.038245 1.7847e-05
9:3088293 T C 0.565907 7.7585e-06
9:3088740 T C 0.834112 3.2972e-06
9:3090025 C T 0.172198 -2.0042e-06
9:3097453 C T 1.541673 4.0237e-06
9:3123045 A G 0.056658 -1.9196e-05
9:3130815 A G 0.063328 -1.0973e-05
9:3134103 A C 0.041641 1.2390e-05
9:3137634 C T 0.025108 -2.3790e-05
9:3139274 A G 0.825739 1.7706e-05
9:3140096 A C 1.801488 4.7729e-06
9:3159681 C G 0.210197 1.3849e-06
9:3169779 C T 0.342073 1.5414e-06
9:3177564 T C 0.805642 3.5331e-06
9:3177685 A C 0.042484 -1.6428e-07
9:3180100 G T 0.034518 -1.8324e-06
9:3180433 T C 0.055825 -2.4795e-05
9:3182885 T C 0.119320 5.3079e-06
9:3184864 C A 0.164925 5.2075e-06
9:3187859 G C 1.089905 -1.5013e-05
9:3189471 T C 0.069421 3.9164e-06
9:3189806 T C 0.102158 -2.8704e-05
9:3192508 C T 0.246960 4.4766e-06
9:3192985 G A 0.356237 7.4389e-06
9:3193680 C T 1.861002 -2.3177e-05
9:3198945 T C 0.026988 8.3811e-06
9:3200171 A G 0.030660 -5.8048e-07
9:3200829 A C 1.611013 -6.8834e-06
9:3200830 G A 0.293629 -9.5006e-06
9:3210435 T C 0.071777 -6.7461e-06
9:3211288 G T 0.094546 -3.9483e-06
9:3211776 T G 0.027692 -9.9106e-07
9:3214816 T C 1.813227 -1.0038e-05
9:3224828 C A 0.040550 1.7423e-06
9:3225319 T A 0.033957 1.6677e-06
9:3227730 T C 0.080579 4.3668e-06
9:3237378 T C 1.779715 -1.5342e-06
9:3237883 T C 0.075626 6.7310e-06
9:3240518 C T 0.630541 1.0515e-05
9:3245605 G T 1.853260 -2.3504e-06
9:3248543 T G 1.760788 -9.5171e-06
9:3250472 T C 0.031044 -2.8928e-06
9:3262803 C T 1.118140 -5.2135e-05
9:3271244 G A 0.153380 -2.6398e-06
9:3282895 T G 0.074500 7.6082e-06
9:3283221 T C 0.050260 7.9089e-06
9:3290538 G T 0.030282 3.6364e-06
9:3293423 A G 0.124532 -2.8000e-05
9:3302019 A G 0.202980 1.9907e-05
9:3310193 C G 0.025325 6.5207e-06
9:3331216 G A 0.319124 2.0995e-05
9:3334185 A G 0.319461 1.8748e-05
9:3339426 A G 0.160220 -2.8130e-05
9:3342366 T C 0.022405 -1.6029e-07
9:3348500 A G 0.042743 4.7707e-05
9:3349487 G T 0.223634 4.4004e-06
9:3349559 T C 0.046387 -2.4267e-05
9:3359278 C T 0.079233 -1.5096e-05
9:3368926 C A 0.112473 -6.8351e-06
9:3372103 C A 0.175370 -6.9253e-06
9:3383971 A C 0.365382 -4.0136e-06
9:3385028 T C 0.032618 1.6996e-05
9:3386950 G T 0.036473 -6.6218e-06
9:3387965 A C 0.122458 -2.0070e-05
9:3388125 T C 0.032662 1.8098e-05
9:3393348 C T 0.109903 -9.1960e-06
9:3395848 C T 0.432046 1.6446e-05
9:3397067 C T 0.066915 -8.5041e-06
9:3397651 A G 0.135772 3.9176e-05
9:3398583 T G 0.055295 -4.7592e-06
9:3401129 A C 0.064260 -9.2371e-06
9:3402054 G A 0.100040 1.2477e-06
9:3414335 G A 0.135469 9.6561e-06
9:3421300 A G 0.212040 4.8211e-06
9:3423207 T C 0.191991 2.4788e-06
9:3437594 A G 0.169553 -1.6724e-05
9:3440596 A G 0.207039 -1.6322e-05
9:3456290 G A 0.063998 1.9842e-05
9:3458822 C T 0.077968 -1.3193e-05
9:3460842 A C 0.185569 -4.3465e-06
9:3471689 C T 0.029609 -3.7366e-06
9:3473839 C G 0.085852 -2.3844e-06
9:3474700 G A 0.140260 4.5684e-05
9:3478517 C G 0.064100 2.2142e-05
9:3480671 G A 0.109773 -2.8219e-07
9:3501896 T G 0.230845 1.8681e-06
9:3508035 T C 0.122577 -8.2752e-06
9:3515185 C T 0.105095 -2.2091e-07
9:3517533 C T 1.848035 2.7014e-05
9:3517672 A G 1.690545 2.8708e-05
9:3518330 T C 0.039200 -6.4068e-06
9:3518833 C T 0.073640 2.2173e-05
9:3523541 C T 0.084108 8.0186e-06
9:3529465 G C 0.068044 1.3609e-05
9:3541117 T G 0.040822 -8.2815e-06
9:3551302 T C 0.125651 -3.9058e-06
9:3552501 C T 0.060207 -9.7685e-07
9:3554541 A G 0.109984 -5.3034e-06
9:3554910 C T 0.040193 1.7617e-05
9:3555163 G A 0.121091 -3.1486e-07
9:3566110 T C 0.248010 9.3699e-06
9:3570204 G A 0.089487 -1.4886e-05
9:3572323 T G 0.348880 -1.0291e-05
9:3573936 T C 0.912084 -1.1526e-06
9:3574470 C G 1.017465 1.0810e-05
9:3576805 A C 0.039509 2.7309e-06
9:3576834 A C 0.051902 -5.2176e-06
9:3578094 C T 1.817168 -9.0683e-06
9:3578965 T C 0.032264 -8.9560e-06
9:3583389 A C 0.038228 -3.1708e-06
9:3584112 T C 0.741229 -1.0634e-05
9:3586093 C A 0.241449 -2.4878e-05
9:3586674 G A 1.034505 5.1643e-07
9:3587340 C G 0.052051 1.8583e-05
9:3588373 T G 0.040648 1.7382e-05
9:3591229 A G 0.090554 -1.3782e-05
9:3593961 G A 0.746220 1.6225e-06
9:3598998 A G 0.090126 -3.3125e-06
9:3599127 A G 0.119354 -2.8712e-06
9:3600614 T C 0.111303 -2.1453e-05
9:3600970 C T 0.516195 -2.0655e-05
9:3602018 G A 0.245324 -2.5658e-05
9:3626582 G A 0.056355 -6.1007e-06
9:3646026 G T 0.697725 2.3521e-05
9:3648561 C T 1.851560 -8.1731e-06
9:3649962 T C 0.024992 -6.8590e-06
9:3655142 T C 0.054353 9.7611e-06
9:3664688 G A 0.748495 -6.2993e-06
9:3671251 A G 0.027192 1.2157e-05
9:3671473 C G 0.038109 1.1068e-05
9:3676890 T C 0.247116 -5.3731e-05
9:3680028 C G 0.119711 -1.8185e-05
9:3681927 G A 0.027382 1.2573e-05
9:3686531 C G 0.056927 9.9020e-06
9:3687886 A G 0.259230 -4.5455e-05
9:3696041 T G 0.299875 2.2560e-05
9:3701629 G A 1.773592 -6.5714e-06
9:3701677 C T 1.047050 1.0081e-05
9:3706624 G A 0.029031 7.6979e-06
9:3714089 G A 1.119402 4.1728e-05
9:3716878 T C 0.454067 -2.3549e-05
9:3719591 C A 1.944957 2.4374e-05
9:3728304 C G 0.096086 2.6412e-05
9:3730992 T C 1.070033 2.3343e-05
9:3732715 C T 0.372828 1.4680e-05
9:3732997 G A 0.143938 -5.9211e-07
9:3733568 G A 0.063842 4.4642e-06
9:3734589 T C 0.054125 4.9850e-06
9:3734974 C T 0.096055 4.6567e-06
9:3736092 A G 0.030877 5.0454e-06
9:3737231 C T 0.167825 -5.9734e-06
9:3737902 C A 0.053819 1.4948e-05
9:3739358 C T 0.373766 -1.0212e-05
9:3740502 C T 0.065066 -7.9705e-06
9:3742724 C T 0.250224 -6.3975e-06
9:3743044 T C 1.945892 6.1187e-06
9:3743730 T C 0.274672 -5.6987e-06
9:3744021 T C 0.055050 -4.5248e-06
9:3745439 G A 1.869120 -6.8653e-06
9:3747159 A G 0.023418 -9.0532e-06
9:3752585 C T 0.054547 -1.4999e-06
9:3753168 T C 0.034712 -8.8416e-07
9:3754297 T C 0.605791 7.5649e-07
9:3754734 G A 0.060153 6.9335e-06
9:3755938 C A 0.750589 1.1769e-05
9:3756613 A G 0.451139 1.1527e-05
9:3757758 G A 0.614042 2.2804e-06
9:3759975 G A 0.030286 3.4007e-06
9:3760594 C T 0.783523 6.8593e-06
9:3761529 G C 0.107672 -1.3768e-05
9:3761548 A G 0.217147 3.2933e-06
9:3761671 A G 0.099401 -1.7377e-05
9:3761909 A G 0.573982 1.4444e-05
9:3763525 A G 0.042831 -5.6194e-06
9:3763952 T C 0.237447 -1.1823e-05
9:3764400 C T 0.028667 1.2817e-05
9:3767354 T C 0.021701 -3.1122e-05
9:3770201 G A 0.310424 1.4375e-05
9:3777754 C T 0.364070 1.9542e-06
9:3779306 T C 0.032210 -8.8386e-06
9:3783321 T C 0.201579 6.7567e-06
9:3784461 G A 0.890855 4.9671e-06
9:3786161 A G 0.152145 2.3082e-05
9:3791962 A G 0.059205 5.8420e-06
9:3792613 G C 1.105034 2.3527e-05
9:3793304 T C 0.150106 -2.5891e-05
9:3797024 A G 0.430632 1.5393e-05
9:3797848 T C 0.020824 -2.5498e-05
9:3799448 T C 0.209606 4.1829e-05
9:3800758 G A 0.028491 1.5876e-08
9:3801266 A G 0.061465 8.0053e-06
9:3804237 G T 0.039520 1.0490e-05
9:3808404 G T 1.693724 -1.2330e-05
9:3809498 T C 0.077366 1.0230e-05
9:3809726 T C 1.640357 -1.4343e-05
9:3810595 A G 0.074443 -1.8414e-05
9:3810885 G T 0.134881 -4.8852e-06
9:3817537 C T 1.595261 -3.1172e-05
9:3818130 G A 0.024673 -4.1175e-06
9:3818908 G C 0.157592 -2.4980e-05
9:3819902 T C 1.688073 -4.6942e-05
9:3821304 G A 0.030173 -1.1798e-05
9:3825015 C T 0.049416 7.3396e-06
9:3826670 C A 0.133654 3.1355e-07
9:3826710 G T 0.927251 1.7321e-05
9:3827120 C A 0.799771 4.2067e-05
9:3828609 G A 1.266645 -2.3605e-05
9:3828696 G A 0.336963 -9.9467e-06
9:3828745 T G 0.050443 -1.9323e-05
9:3829212 C T 0.420748 3.3211e-05
9:3833480 G T 0.162277 3.3568e-05
9:3834746 A G 0.041899 3.5893e-06
9:3837052 T C 0.482788 1.8465e-05
9:3838929 T G 0.273604 -5.5608e-05
9:3840257 G A 0.200165 -1.1308e-05
9:3846166 G A 0.557047 3.7271e-05
9:3850703 A G 0.100084 -1.5719e-05
9:3851002 A G 0.304413 -2.4173e-05
9:3853546 C G 0.035559 -7.4845e-06
9:3856678 G A 0.448957 -1.1126e-05
9:3859604 T C 0.189771 8.6251e-05
9:3860800 A C 0.485454 6.0218e-06
9:3881220 T C 0.040512 -1.6516e-06
9:3882514 T C 0.169087 -1.8179e-05
9:3887708 A G 0.075180 3.5887e-06
9:3889264 A C 0.373691 1.6117e-05
9:3892020 T C 0.075758 -1.8958e-05
9:3897073 G C 0.687288 -2.4689e-05
9:3897225 T C 0.222488 4.5074e-05
9:3906221 T G 0.173806 -1.2714e-05
9:3911421 T C 1.480514 -9.4290e-06
9:3912736 G T 0.253460 3.1716e-05
9:3917432 A T 0.089371 -3.5875e-05
9:3918603 G T 0.173411 5.4150e-05
9:3920346 T G 0.209919 1.3225e-05
9:3921435 T C 0.051772 -1.3295e-05
9:3927108 A G 0.851333 -2.5813e-05
9:3928115 T C 1.814886 -3.3204e-05
9:3934260 T C 0.024350 -6.4741e-07
9:3937351 G A 0.507692 4.0655e-05
9:3940622 C T 0.134381 -2.6410e-05
9:3942136 A G 0.366344 -3.2799e-06
9:3943182 C T 0.312495 9.7333e-06
9:3946361 T C 1.175764 -5.5645e-06
9:3948365 C T 0.307351 3.1574e-05
9:3949276 T C 0.021460 -1.6855e-05
9:3952520 G C 0.459296 -1.5331e-05
9:3956013 A C 1.120388 3.0371e-05
9:3958159 G A 0.319665 4.9111e-05
9:3958518 C A 0.693010 5.2578e-05
9:3958553 A G 0.265003 3.3671e-05
9:3960429 T C 0.327400 9.2851e-06
9:3961492 A G 0.628498 -9.5244e-06
9:3961892 T C 0.159010 7.1733e-06
9:3963848 C A 0.191189 7.3589e-06
9:3965805 T C 1.147508 6.3038e-06
9:3968333 A G 0.043310 2.0908e-05
9:3971746 G T 0.440399 -6.1698e-07
9:3973052 G C 0.219057 1.9516e-05
9:3976597 C T 0.214600 -7.5421e-06
9:3977184 A G 0.146570 2.7221e-05
9:3981076 A G 0.843720 -2.1089e-05
9:3981646 C T 0.315752 -1.1839e-05
9:3983003 A G 1.174713 9.7444e-06
9:3986297 T C 0.103946 -1.7566e-05
9:3989789 T C 1.396834 3.1106e-05
9:3990459 C T 0.648475 2.5689e-05
9:3992353 T C 0.113993 1.3420e-05
9:3992597 C T 0.054186 -1.9376e-05
9:3995072 G A 0.597148 4.1269e-06
9:4001207 A G 0.060235 8.3009e-06
9:4002823 A G 1.737541 -8.3355e-06
9:4003500 G A 0.057964 -5.3246e-06
9:4008021 T G 0.197088 6.8828e-06
9:4008212 G A 0.127293 1.1053e-05
9:4019156 G C 0.212261 2.2481e-05
9:4021867 G A 0.057396 1.4658e-05
9:4023495 G C 0.233993 7.4752e-06
9:4023730 G A 0.040954 5.3665e-06
9:4026034 G A 0.053020 2.3654e-05
9:4032693 A C 0.222855 1.9996e-05
9:4032790 G A 0.811640 -9.4577e-06
9:4035710 G A 0.619315 -2.1298e-05
9:4036730 C T 0.683266 2.5682e-06
9:4038904 T C 0.253229 -2.0793e-05
9:4040193 C T 0.445506 -2.9792e-05
9:4047495 G C 0.840599 9.2146e-07
9:4047947 C T 1.578517 -1.9349e-05
9:4048861 C A 0.042950 1.7170e-05
9:4050848 G C 0.634618 -3.3956e-06
9:4052008 C T 0.121707 5.5514e-06
9:4056008 T C 1.654779 -2.8093e-05
9:4060856 A G 0.169267 4.8971e-06
9:4068002 A G 0.619308 4.7571e-06
9:4070911 T C 0.684058 -5.4214e-05
9:4075039 C T 0.032971 7.4346e-06
9:4077433 A G 0.039581 -2.1358e-05
9:4080060 C T 0.037911 4.9805e-06
9:4080699 C T 0.434708 1.4946e-05
9:4080864 G T 0.542044 -4.4004e-05
9:4084390 T C 0.840943 -2.3335e-05
9:4085128 C T 0.274519 -6.0243e-06
9:4091648 T G 1.336491 -2.3711e-06
9:4096380 C T 0.532684 -2.7957e-05
9:4100665 G A 0.036572 -8.4238e-06
9:4102339 T G 1.551591 1.2785e-05
9:4104403 A T 0.106928 5.0181e-06
9:4105608 T G 0.051402 -3.1617e-06
9:4105996 T G 1.550934 1.8907e-05
9:4107030 C T 0.482459 -2.7020e-06
9:4109244 T C 0.129149 -1.5240e-07
9:4111864 A G 0.626478 3.8846e-05
9:4114353 T G 1.477111 -3.3498e-05
9:4117942 T G 0.032118 2.3708e-05
9:4118540 G C 0.020045 1.3626e-05
9:4119816 T C 0.082979 -2.8983e-05
9:4128138 A G 0.083568 -3.9036e-05
9:4141546 C T 0.528740 2.2594e-05
9:4144772 T C 0.783081 1.3794e-05
9:4149032 G A 0.031666 -4.0404e-06
9:4149714 G A 0.130699 8.4341e-06
9:4150237 C T 0.290940 5.7736e-06
9:4152102 A G 0.050307 -3.6466e-07
9:4155650 A G 0.021279 -2.1106e-06
9:4158812 T C 0.058865 4.4360e-07
9:4159313 G T 1.138665 -2.5024e-05
9:4163335 C T 1.098622 -1.9716e-05
9:4163607 C T 0.040794 -2.8894e-06
9:4165691 G T 0.144904 -3.5520e-06
9:4168051 C A 0.042824 6.3103e-06
9:4170055 T G 0.033243 -3.8937e-06
9:4175324 C T 0.604597 -2.0535e-05
9:4181652 A G 0.122234 -5.1896e-06
9:4182500 A G 0.334903 2.1230e-05
9:4182972 T C 0.665665 -2.0434e-05
9:4185934 A G 1.133854 9.8302e-06
9:4193870 C A 1.877991 7.1308e-06
9:4194036 T C 0.204928 1.4154e-05
9:4196807 G A 0.125953 -1.2968e-05
9:4207009 A G 1.141977 -3.4047e-06
9:4209925 T C 1.271884 -1.3745e-05
9:4214040 C G 0.238338 1.5578e-05
9:4215658 A G 0.519887 5.6144e-06
9:4216751 C T 0.698347 -1.4793e-05
9:4224823 C A 0.261888 -7.8133e-06
9:4228515 C T 0.127354 -4.4024e-06
9:4231363 C T 0.038020 8.5319e-06
9:4231721 G A 0.061479 8.3672e-06
9:4232871 G A 0.147090 3.9164e-06
9:4234430 A G 0.233170 -4.0315e-06
9:4236100 T C 1.826255 1.2795e-05
9:4236526 A G 0.074796 -3.1559e-06
9:4238352 G A 1.249272 8.7593e-06
9:4240078 T G 0.081072 -5.6203e-06
9:4240611 G A 1.191927 -5.0064e-06
9:4244245 A G 0.760360 1.7312e-05
9:4245492 A G 0.026196 3.6773e-06
9:4246579 T C 0.035725 -2.9491e-05
9:4258916 G T 0.331863 -2.2601e-06
9:4263378 C T 0.441603 -3.9591e-06
9:4264171 C T 0.784142 1.9415e-05
9:4264425 A C 0.450035 -8.8650e-06
9:4267887 C T 0.068836 -9.2362e-06
9:4269562 A G 0.061479 7.2480e-06
9:4271345 C T 0.024373 -1.3266e-06
9:4277721 C T 1.215726 -2.3637e-05
9:4280648 C G 0.028708 6.5624e-06
9:4284369 A G 0.234717 -2.9737e-05
9:4287466 G A 1.008255 4.4921e-06
9:4289050 A C 0.957645 -4.3406e-06
9:4289391 G A 0.110515 -1.6380e-05
9:4291747 G C 1.000156 -5.5547e-06
9:4292083 A G 0.794297 3.8004e-06
9:4292848 G A 0.065311 3.6178e-05
9:4293150 C A 1.017876 -1.2902e-05
9:4297421 C A 1.135187 8.5551e-06
9:4298537 A G 0.415530 2.7831e-06
9:4298955 C G 0.658569 1.2000e-05
9:4299257 G A 0.127918 2.9083e-05
9:4302413 G T 1.830410 2.3591e-05
9:4307760 A G 0.357281 1.2178e-05
9:4308010 A C 0.402651 -2.8246e-05
9:4308258 T C 0.144996 1.7083e-05
9:4309746 T G 0.025346 2.7109e-05
9:4311574 G A 0.558094 1.8233e-05
9:4312564 G A 1.396362 3.0113e-06
9:4312901 T C 0.026971 -2.8733e-05
9:4313333 T C 0.094151 -4.4728e-05
9:4316407 A C 1.606634 2.5151e-06
9:4317107 A C 0.657607 -1.9719e-05
9:4318918 T C 0.037320 4.4346e-06
9:4319915 T C 0.356505 -9.7197e-06
9:4324978 C G 0.308581 4.0980e-06
9:4327105 C T 0.098799 3.4546e-06
9:4327938 A G 0.375918 -9.9651e-06
9:4329033 T G 0.271340 1.6829e-05
9:4329064 C T 0.235839 2.4530e-05
9:4329209 G A 0.389694 -3.0479e-06
9:4329354 G A 1.630925 -1.7417e-05
9:4330843 T C 0.316347 -5.0307e-05
9:4331717 C T 1.631197 4.9562e-05
9:4332305 C A 0.671679 -3.6684e-05
9:4332786 G C 1.603190 5.3778e-05
9:4334161 C T 0.025131 -1.8150e-05
9:4334791 C G 0.306956 4.3368e-06
9:4334878 A G 0.029908 -9.6022e-06
9:4337414 C T 0.994686 -1.1964e-05
9:4338099 A G 0.275552 2.0233e-05
9:4339320 A T 1.705093 -1.3246e-05
9:4342115 C T 0.038238 1.8860e-06
9:4348268 G A 0.052048 2.8673e-05
9:4350760 A C 0.568484 -3.6102e-06
9:4350856 G A 0.322381 1.6882e-05
9:4353708 G C 0.090612 5.7624e-05
9:4355828 C T 0.032186 -9.0957e-06
9:4357693 T G 0.369391 2.5258e-05
9:4358255 A G 1.923144 2.7006e-06
9:4360058 T C 0.933717 -1.7295e-05
9:4362231 C T 0.856691 3.6046e-06
9:4363948 A G 1.831529 2.3677e-05
9:4364108 T C 0.731302 -4.7411e-06
9:4367473 C T 0.053741 -9.3248e-08
9:4369729 C T 1.174132 1.9942e-05
9:4371966 A T 0.645776 -1.7516e-05
9:4372138 A G 0.036623 8.1018e-06
9:4374764 T C 0.127759 -2.8948e-06
9:4378105 C G 1.350651 5.9141e-06
9:4380650 G C 0.086600 7.4405e-07
9:4383842 C T 1.706463 -2.5770e-05
9:4384740 A G 0.021222 -3.0888e-06
9:4384781 T C 1.816379 -3.2078e-05
9:4385981 C T 1.653028 -7.0551e-06
9:4388139 A G 0.062278 8.7795e-07
9:4396727 T C 0.203092 1.6622e-06
9:4397437 G A 0.153475 8.9753e-06
9:4400991 T C 0.357811 -2.7668e-06
9:4402815 A G 1.395481 -1.2967e-05
9:4412058 T C 1.049454 8.1574e-06
9:4417219 G T 1.373861 -8.8843e-07
9:4417561 T C 0.075609 -9.2513e-07
9:4417765 A G 0.121370 5.5759e-06
9:4418821 C G 0.056736 1.0954e-05
9:4419154 C T 1.081137 2.1843e-06
9:4419269 G A 0.654663 1.0450e-05
9:4421056 C T 0.110341 1.5963e-05
9:4421335 C T 0.033774 -1.9083e-05
9:4421891 A G 0.037905 9.0130e-06
9:4423007 G T 0.377448 3.6250e-05
9:4423822 C A 0.388895 -3.0670e-05
9:4426631 A C 0.653120 -7.0189e-06
9:4428615 T C 0.277952 7.9247e-06
9:4430378 A G 0.055070 1.9957e-06
9:4431152 G T 0.561025 -1.0098e-05
9:4431320 T C 0.134776 2.2095e-05
9:4435261 G T 0.084965 -4.3283e-06
9:4437124 T G 0.048655 -1.0644e-05
9:4438585 A G 0.475458 -2.4672e-05
9:4447870 T C 0.127922 1.3347e-05
9:4448351 T C 0.151180 -1.5972e-05
9:4457091 A G 1.555902 9.6712e-07
9:4458374 G A 0.452136 1.3146e-05
9:4463878 T G 0.887156 1.3739e-05
9:4464078 C T 1.154546 1.9761e-05
9:4464970 A G 0.900433 1.9060e-05
9:4473829 G A 0.093896 -1.8640e-06
9:4475533 G A 1.546923 9.6605e-06
9:4475809 C T 0.034692 -8.7749e-07
9:4476238 A G 0.398004 -1.9436e-05
9:4484745 G A 0.085196 -9.1723e-06
9:4484903 G C 0.916140 -1.1024e-05
9:4485607 G C 0.096630 5.8854e-06
9:4487323 G T 0.848507 -2.6845e-05
9:4487575 G T 0.472256 -1.6373e-06
9:4489494 G T 1.516957 -3.2237e-05
9:4490134 G T 1.444268 -3.5524e-05
9:4493526 G T 0.721255 -1.5336e-05
9:4495254 T C 0.813792 -8.5115e-06
9:4495328 A C 1.581489 -1.4301e-05
9:4495558 A G 0.071284 -8.5526e-06
9:4496347 T C 0.391959 1.2841e-05
9:4496578 G A 0.251947 1.1285e-06
9:4497022 T C 0.038690 1.1030e-05
9:4499945 A G 0.041920 1.4204e-05
9:4500850 G A 0.062370 2.9038e-05
9:4501336 A C 0.022493 -1.7122e-05
9:4502575 A G 0.181700 -1.2583e-05
9:4502742 C G 0.047169 4.5511e-06
9:4502848 G C 0.887065 8.9413e-06
9:4509590 C T 0.687298 -2.6313e-06
9:4510509 G A 0.551958 -1.7107e-05
9:4515339 C T 0.559611 -2.1326e-05
9:4517263 A C 0.063964 2.3908e-06
9:4517766 T C 0.051694 7.3213e-06
9:4523382 A C 1.029901 4.8255e-06
9:4525344 T C 0.132709 -1.4447e-05
9:4526642 C T 0.695655 -5.4544e-06
9:4539161 C T 0.225146 -3.8780e-06
9:4545685 G A 0.192892 -1.7221e-05
9:4546594 T C 0.599664 -4.4139e-06
9:4546944 G A 0.080810 1.6237e-05
9:4550752 C A 0.634903 1.4742e-05
9:4552102 T G 0.081575 1.3331e-05
9:4554871 A T 0.102287 9.0809e-06
9:4555305 G A 0.163691 1.3162e-05
9:4555573 T C 1.215722 -4.6202e-05
9:4556448 T C 0.685999 2.1292e-05
9:4559775 T C 0.512907 -1.1880e-05
9:4563316 G A 1.361180 4.7684e-06
9:4564432 A G 0.825348 1.0776e-05
9:4567353 G C 1.357760 3.5162e-06
9:4570331 G A 0.855412 1.2569e-05
9:4572480 C T 0.857785 6.7831e-06
9:4573561 G C 0.058637 2.5319e-05
9:4574022 C A 0.235591 1.6129e-05
9:4575673 G A 0.870817 6.3703e-06
9:4576451 G T 0.607276 7.8269e-06
9:4576680 C T 0.593368 -3.3513e-06
9:4577809 C A 1.410070 1.6026e-06
9:4580984 C T 0.203258 -1.3958e-05
9:4582082 T C 0.867434 -1.0754e-05
9:4582843 C T 0.878732 -1.4116e-05
9:4586808 C G 0.650672 -1.3092e-05
9:4588577 T C 0.199940 -1.3803e-05
9:4591655 C T 0.216647 5.6595e-06
9:4594919 G C 1.401179 -1.8315e-05
9:4596213 T G 0.627811 -8.0425e-07
9:4596246 T C 0.124515 2.4568e-05
9:4596367 G A 0.146611 3.4018e-06
9:4600019 A G 1.514040 -9.8983e-07
9:4600311 T C 0.038877 2.4032e-05
9:4602356 A G 0.083959 -2.5345e-06
9:4602498 A G 0.052969 3.5011e-05
9:4603071 T C 0.022208 -2.2187e-05
9:4603564 A C 0.136384 2.1224e-05
9:4604807 G T 1.694757 9.8282e-06
9:4617999 C G 0.068789 1.6462e-05
9:4622472 A C 0.033179 -1.7466e-06
9:4624336 A G 0.025482 -1.7998e-05
9:4624890 C T 0.185358 2.4764e-05
9:4625995 C T 0.175999 -1.0258e-06
9:4630675 G A 0.165571 1.6524e-05
9:4631802 G A 0.101777 9.9066e-06
9:4635591 G A 0.065613 9.6030e-06
9:4639534 C T 0.036449 -3.9117e-06
9:4639674 G A 0.123108 -9.1563e-06
9:4639902 C G 1.187303 -3.9623e-06
9:4642402 T C 0.058348 9.9184e-06
9:4644979 C T 1.055210 -1.5270e-05
9:4645008 C G 0.049189 7.0567e-06
9:4655294 A C 0.062298 1.6064e-05
9:4657357 A C 0.146192 -1.3240e-05
9:4657757 C G 0.879551 -8.7248e-06
9:4657840 C T 1.025849 -1.5977e-05
9:4657863 C G 1.043895 -1.4708e-05
9:4657998 C A 0.035980 -8.1248e-06
9:4661853 T C 0.983623 -2.7801e-05
9:4662365 A C 0.052527 -1.5505e-05
9:4670315 A G 0.203925 1.2503e-05
9:4670338 A G 0.677156 1.3369e-05
9:4670573 T C 0.674576 1.6235e-05
9:4673231 T C 0.208396 8.6653e-06
9:4685008 T C 0.175346 -7.5357e-06
9:4685584 C A 0.047876 2.8675e-05
9:4689447 G A 0.125746 8.4046e-06
9:4690399 C T 0.157861 1.5288e-05
9:4693755 A G 0.037534 1.1384e-05
9:4695209 G T 0.690718 -6.8275e-06
9:4709615 C T 1.005674 -8.7757e-06
9:4713213 T G 0.208620 6.8834e-06
9:4717112 C G 0.124100 -3.6667e-06
9:4717916 C T 0.480541 -7.2995e-07
9:4721435 C A 0.122020 8.5592e-07
9:4723391 A G 0.379624 4.4747e-06
9:4725823 T C 1.122247 3.3295e-06
9:4726267 G T 0.181336 -3.6832e-06
9:4726448 A G 0.314079 -1.1313e-06
9:4726759 A G 0.753234 1.3132e-06
9:4730743 A C 1.776754 4.7818e-06
9:4733652 T C 0.122026 4.7870e-07
9:4734014 C T 1.155069 9.1257e-06
9:4736508 C T 0.166153 -2.3426e-05
9:4737072 G A 0.409403 4.7746e-07
9:4737385 C T 1.393298 -8.4875e-06
9:4740128 C T 0.030075 6.3942e-08
9:4740251 C A 0.499665 1.5889e-05
9:4740356 A G 0.102093 1.1785e-05
9:4740456 C A 0.186110 9.6407e-06
9:4742001 T C 0.352354 -1.2896e-05
9:4742323 A G 1.800519 8.6345e-06
9:4742556 A G 1.549367 -2.6338e-05
9:4743626 A G 1.729136 -3.3601e-05
9:4744743 C T 1.019722 -2.9233e-05
9:4746169 G A 0.026386 -1.2926e-05
9:4748724 C T 0.055441 2.1608e-05
9:4751417 T C 0.032825 7.4257e-06
9:4751544 C G 0.030969 -1.0121e-05
9:4753862 C T 0.542918 6.1455e-06
9:4758624 T C 0.031214 -5.2885e-06
9:4759930 T C 0.125532 -8.3681e-07
9:4763176 C T 1.053833 -4.2896e-05
9:4764332 C G 0.267658 -3.8157e-05
9:4766114 A G 1.691487 1.8811e-05
9:4766773 G A 1.556656 3.0535e-05
9:4777725 T G 0.477240 1.8502e-05
9:4778777 A G 0.446869 -3.0675e-05
9:4788711 T C 0.209885 2.6022e-06
9:4795595 T G 0.349985 -1.2718e-05
9:4806520 A G 0.481020 -4.4465e-07
9:4814948 C G 0.451782 -3.0527e-05
9:4819421 A G 0.921549 2.3398e-05
9:4821388 C G 0.757814 2.4470e-05
9:4828234 C T 0.030272 -2.1486e-05
9:4829188 T C 0.047135 -2.8523e-05
9:4829484 A G 0.082194 6.8760e-06
9:4831953 G A 1.688620 2.4392e-06
9:4832130 A C 1.714126 1.6781e-06
9:4835827 G C 1.213284 -4.2008e-06
9:4836274 C G 0.042239 2.0767e-06
9:4836447 A C 0.061020 -1.3483e-05
9:4836811 T C 0.613192 -3.0991e-06
9:4836899 C A 0.234435 9.6907e-06
9:4840380 G A 0.292674 -3.9640e-05
9:4840877 A G 1.775054 -3.1632e-06
9:4840967 T G 0.029854 1.4317e-05
9:4844153 T A 0.048753 -1.6011e-05
9:4844745 G C 0.047808 1.6184e-06
9:4849515 C T 0.024479 -2.4519e-05
9:4851008 C A 0.072511 -3.4051e-06
9:4854307 G A 0.577086 -2.0849e-05
9:4856877 A G 0.399755 -3.3345e-05
9:4859106 C T 0.068364 5.8470e-05
9:4860980 A G 1.132613 3.5513e-06
9:4861302 C A 0.717607 4.4751e-05
9:4864885 C T 1.370179 3.2135e-05
9:4866010 T G 1.113632 7.7982e-06
9:4866840 C T 0.809617 6.7714e-06
9:4876304 C T 0.988764 5.5024e-07
9:4882720 A G 0.071808 3.1277e-05
9:4887853 G A 0.042284 1.7769e-06
9:4888254 A G 0.091115 -7.3925e-06
9:4888585 A C 1.004875 -3.6876e-06
9:4891055 A G 1.932599 -3.8456e-05
9:4902707 G A 1.813408 -1.5038e-05
9:4904807 G C 0.093998 7.7484e-06
9:4910278 C G 1.558363 -7.3533e-06
9:4910615 A G 0.072168 1.6420e-05
9:4921824 C T 0.823417 -6.4353e-06
9:4929686 C T 0.752323 -7.9971e-06
9:4934955 A G 0.739931 -7.4651e-06
9:4935078 C A 0.092108 3.4822e-06
9:4940487 A G 0.279006 -4.8157e-06
9:4940871 T C 1.726076 -2.0351e-05
9:4943454 T C 1.599202 -2.6692e-05
9:4954324 G C 0.733308 9.9794e-06
9:4955072 A G 1.924939 1.7108e-06
9:4959962 C T 0.299895 1.1568e-05
9:4962803 T G 0.138128 -6.6348e-06
9:4965319 C G 0.054540 -2.3125e-05
9:4969094 C T 0.035974 -3.5820e-05
9:4970844 A C 1.099795 -3.1019e-05
9:4975442 A C 0.860655 1.0489e-05
9:4981602 A C 1.319913 1.5209e-05
9:4987958 T C 0.812194 1.1895e-05
9:4988834 T A 0.039639 3.3118e-05
9:4991800 A C 0.065793 -2.9212e-06
9:4994988 A G 0.067293 4.8315e-06
9:5000904 C T 0.024309 -3.4132e-05
9:5003093 A G 0.588771 8.2646e-06
9:5010192 A G 0.994604 -3.4124e-06
9:5028315 G C 0.042090 -1.4436e-05
9:5038640 T C 0.072511 -2.9353e-05
9:5041197 T G 0.047407 1.8566e-07
9:5070831 G C 0.508086 -6.0785e-06
9:5072846 A G 0.504935 -5.9609e-06
9:5085929 G C 0.073746 -6.0229e-06
9:5089045 C G 0.027545 6.1185e-06
9:5095116 A G 0.058477 1.5434e-05
9:5097281 C A 1.010896 -2.2922e-05
9:5099986 C T 0.209640 1.1027e-05
9:5107596 C T 0.076884 9.3076e-06
9:5113577 T C 0.545311 -2.0347e-05
9:5114742 C T 0.107139 -6.7897e-06
9:5114773 T C 0.540531 -2.4216e-05
9:5120803 C T 0.404293 -4.3694e-06
9:5148278 T C 0.549626 -1.5181e-05
9:5186332 T C 1.877426 1.2482e-05
9:5191475 T C 0.032366 -3.8981e-05
9:5202432 G A 0.068523 2.6526e-05
9:5205733 C A 0.032798 1.4063e-05
9:5211191 T G 0.096773 1.1723e-05
9:5213687 C T 0.647884 -1.0957e-05
9:5248905 C A 0.032778 2.6425e-05
9:5265826 G A 0.130560 -9.1685e-06
9:5266200 T C 0.306950 -7.9373e-05
9:5270239 A G 0.215749 -1.3114e-04
9:5273180 T C 0.972805 -3.5511e-05
9:5274648 G A 0.626934 -2.5406e-06
9:5274761 T C 0.277208 1.5642e-05
9:5284266 C T 0.445897 -1.0008e-05
9:5291710 G A 0.284242 1.1784e-05
9:5291940 A G 0.031622 -5.4489e-05
9:5292743 A G 0.381161 -4.7739e-05
9:5300255 A C 0.020851 1.6686e-05
9:5302095 C G 0.142398 6.5891e-06
9:5304825 C T 0.021817 1.6569e-06
9:5309831 T C 0.557635 2.9488e-06
9:5311171 G A 0.945368 -6.3903e-05
9:5321337 A G 0.426705 -7.2273e-06
9:5325801 C T 0.937317 -1.8891e-05
9:5332553 C T 0.457565 -1.0777e-05
9:5335639 T C 1.324615 -2.2821e-05
9:5339738 A G 0.082011 -6.7787e-06
9:5339799 A G 0.072967 -7.4789e-06
9:5343001 T C 0.055472 -2.6625e-07
9:5351295 A C 0.037820 -7.9582e-06
9:5360042 C T 0.042093 -1.2012e-05
9:5361143 C G 0.040978 -5.1278e-07
9:5364899 A C 1.359677 -3.1631e-05
9:5364941 A G 0.612964 1.0332e-05
9:5372266 C T 0.222372 -1.4876e-05
9:5372366 A G 0.045809 1.5511e-06
9:5372411 A G 0.152404 -4.5395e-07
9:5375261 A G 0.064654 -8.7087e-06
9:5376595 A C 1.232289 -1.4404e-05
9:5378605 G A 0.031578 -7.4737e-06
9:5380522 C T 0.054482 -2.3628e-05
9:5381870 G A 1.274570 -4.1545e-05
9:5384639 T G 0.022786 2.3210e-06
9:5385783 G T 0.465174 -6.5389e-06
9:5389122 T C 0.604240 -1.1224e-05
9:5389215 A G 0.088586 -7.6939e-06
9:5392271 A G 1.088412 -1.5534e-05
9:5407146 G A 0.035991 -7.9274e-06
9:5407803 C T 0.409026 -9.8459e-06
9:5408587 C T 0.029735 1.1440e-05
9:5415388 A G 0.034950 -4.3025e-06
9:5421235 T C 0.095321 1.0656e-05
9:5422203 T C 0.558224 -9.3427e-06
9:5423103 G A 1.850840 1.2513e-07
9:5426859 C T 0.020100 -1.5529e-05
9:5429108 C T 1.348121 1.1274e-05
9:5430817 A G 0.182132 -7.9352e-06
9:5438204 A T 0.487218 1.9247e-07
9:5440929 C T 0.068945 8.9581e-06
9:5447330 C T 0.062873 -1.1244e-05
9:5450790 A C 0.096824 2.8193e-05
9:5450810 G A 0.065447 -1.1584e-05
9:5453260 G A 1.485977 -6.5584e-05
9:5458035 T G 0.994417 9.6688e-05
9:5465262 A G 0.066603 2.2027e-05
9:5466618 C A 0.044381 -1.5500e-05
9:5467801 T C 0.124100 2.0617e-05
9:5468647 C T 0.036568 -1.1697e-05
9:5469654 T C 0.023982 7.4023e-06
9:5479822 G A 0.483122 5.6269e-06
9:5480810 C T 0.074466 4.2340e-06
9:5483132 C T 0.150276 1.0426e-05
9:5484418 T C 0.150055 6.0096e-06
9:5485804 C A 0.823508 4.7089e-05
9:5490522 T C 0.463671 2.5603e-05
9:5493663 T C 0.045857 1.6053e-05
9:5496389 T C 0.072671 7.6214e-06
9:5498475 C T 0.611077 4.5457e-05
9:5508647 T C 0.130023 1.2516e-06
9:5509678 A G 0.456443 3.1648e-05
9:5510644 G A 0.591059 4.3394e-05
9:5512818 T C 0.265856 1.8701e-05
9:5515990 C G 0.788075 3.3644e-05
9:5519361 G A 0.031799 1.7903e-05
9:5519944 T C 0.131702 -2.3115e-06
9:5521655 T G 0.143323 2.1307e-05
9:5526077 C T 0.858663 1.6700e-05
9:5526124 T C 1.039707 3.6560e-05
9:5527351 G A 0.056349 6.2510e-06
9:5530716 A G 0.047778 3.9799e-05
9:5532871 C T 0.339176 -2.2671e-05
9:5533831 C T 0.436347 3.1059e-05
9:5537901 G A 0.132783 1.0773e-05
9:5539537 A G 0.200630 -3.3433e-05
9:5551261 T C 0.408920 1.1368e-05
9:5553957 A G 0.039101 1.3893e-05
9:5554109 C T 0.080052 -3.2648e-06
9:5554770 T C 0.188707 3.3707e-05
9:5556786 G A 0.619665 6.1558e-05
9:5557708 C T 0.182618 -2.1372e-05
9:5560232 G C 0.055220 -1.2424e-06
9:5563319 T C 0.079464 -1.1551e-05
9:5563881 G C 0.131393 -4.1961e-06
9:5567073 C G 0.062757 3.6556e-06
9:5568737 T G 0.178474 -3.1118e-05
9:5571105 G A 0.128027 1.3629e-05
9:5578941 T C 0.093448 4.7063e-07
9:5579041 A C 1.129088 -7.7543e-06
9:5581317 A G 0.074388 -1.4279e-05
9:5583282 C T 0.040665 2.0865e-06
9:5588988 A G 0.047390 -2.8016e-06
9:5590953 T C 0.123835 1.4556e-05
9:5599291 C A 0.221233 -3.9609e-07
9:5599746 G A 0.028528 2.8558e-06
9:5602528 T C 0.226588 -1.0061e-05
9:5607774 C A 0.232371 6.6230e-06
9:5609159 A C 0.041413 5.7818e-06
9:5609742 T C 0.061353 4.4122e-05
9:5610381 T C 0.518558 3.1294e-05
9:5618557 G A 0.655445 2.3703e-05
9:5621594 G C 0.069832 -4.0168e-06
9:5626112 C A 0.960042 1.9965e-05
9:5628556 C T 0.022469 4.6272e-06
9:5632130 T G 0.587782 7.8733e-06
9:5636852 C T 0.145492 -1.0165e-05
9:5640617 G T 0.037996 9.7261e-06
9:5648940 G A 0.077451 -1.4395e-05
9:5658775 C A 0.034022 -7.5082e-06
9:5659167 C T 0.073327 -2.2515e-05
9:5666625 G T 0.023996 -3.3670e-06
9:5670073 A G 0.655785 2.3432e-05
9:5676496 G C 0.058633 -1.5813e-06
9:5684758 G A 0.655697 1.7506e-05
9:5686917 G T 0.083326 2.6173e-05
9:5689585 G A 0.077553 -1.9716e-05
9:5693100 A G 0.065168 1.1559e-06
9:5694346 C A 0.085757 -2.3628e-05
9:5695872 G A 0.714938 1.7056e-05
9:5703394 C T 0.360351 1.3098e-05
9:5705498 T C 0.069819 3.7999e-05
9:5710743 G A 0.057610 -1.0303e-05
9:5713832 G T 0.032411 -9.0646e-07
9:5722311 G A 0.052588 -8.6869e-06
9:5729354 G A 0.045602 -1.0364e-06
9:5729424 A G 0.028858 -5.5610e-06
9:5733241 T C 0.845607 3.4439e-05
9:5734759 A C 0.063407 1.3550e-05
9:5735913 C T 1.853695 7.9940e-06
9:5742595 A G 0.205951 -6.4630e-06
9:5747390 A C 0.026158 1.0553e-05
9:5750243 A C 0.599858 -1.1914e-05
9:5765648 A G 0.097034 1.4549e-05
9:5769767 C T 0.050549 -1.5294e-05
9:5772424 A G 0.109267 1.0480e-05
9:5774661 A G 0.646333 2.5215e-05
9:5801283 A T 0.021698 -4.9787e-07
9:5803864 C T 0.602306 3.2977e-05
9:5806889 A G 0.051405 2.1735e-06
9:5807977 C T 0.030768 1.4302e-05
9:5809786 T C 0.037167 4.2814e-06
9:5812355 A C 0.758211 2.0489e-05
9:5816825 A G 0.172099 1.2053e-05
9:5832719 C G 0.053054 -1.7355e-05
9:5832840 T C 0.020382 1.1521e-05
9:5832928 C G 0.050110 9.7477e-06
9:5835604 C G 0.050906 -1.8588e-05
9:5837780 A G 0.037905 1.9788e-05
9:5840402 A G 1.565996 -3.6674e-05
9:5840749 G C 0.861981 2.2484e-05
9:5843795 A G 0.248966 2.7263e-05
9:5845546 C T 1.260804 1.7797e-05
9:5857408 G A 1.891274 4.8301e-06
9:5860957 C G 0.555993 -1.7123e-05
9:5868289 T C 0.652004 -1.2247e-05
9:5869297 G A 0.041308 -6.0546e-06
9:5872795 A G 1.790561 -9.5157e-06
9:5874801 C A 0.062856 2.2585e-05
9:5881364 T C 1.522794 -1.0489e-05
9:5890355 G A 0.047268 1.4611e-05
9:5890825 T C 0.044395 -1.6769e-05
9:5891561 G A 0.076425 9.2870e-06
9:5892525 T C 0.067714 2.0944e-05
9:5893081 C A 0.069870 2.5705e-05
9:5896223 T C 0.105034 8.3967e-06
9:5898829 A G 0.542714 -2.3895e-05
9:5914727 A C 0.397177 -5.0714e-06
9:5920886 A G 0.035844 1.0194e-05
9:5927828 A G 0.067004 -1.7429e-05
9:5928434 C A 1.712249 3.9086e-06
9:5928815 T C 0.074786 -2.2110e-05
9:5929928 A G 0.037969 -3.4339e-07
9:5931216 T C 1.868270 -4.2949e-05
9:5934776 A G 1.460537 -1.1483e-05
9:5934967 T C 0.323524 -3.9426e-06
9:5936490 G C 0.091217 4.1639e-06
9:5950672 T C 0.035484 1.0439e-05
9:5952601 C T 0.047747 1.8709e-05
9:5987153 G C 0.069193 -8.1256e-09
9:5990197 A G 0.048294 -1.0277e-05
9:5991772 T C 1.947469 -1.9961e-05
9:5992351 C G 0.035409 3.2654e-05
9:5998248 C T 0.064573 -1.3461e-05
9:6011145 C T 0.073627 5.0608e-07
9:6017252 G A 0.289417 -1.9620e-05
9:6023927 C T 0.496510 -2.0934e-05
9:6026180 G T 0.628770 -3.6167e-06
9:6026472 A G 0.030561 -2.4956e-06
9:6052352 A G 0.038751 -2.1371e-05
9:6064428 C T 0.066361 2.1740e-05
9:6070037 C G 0.234187 -2.9017e-05
9:6072597 C T 1.637966 -1.8461e-05
9:6079398 A G 0.025978 -1.0981e-05
9:6086073 T C 0.274508 1.6823e-06
9:6086913 A G 0.088943 1.5434e-05
9:6090160 T G 1.651637 -1.2982e-05
9:6100169 T C 0.502280 1.3002e-05
9:6102013 T C 0.042498 8.9275e-07
9:6110470 C A 0.225401 7.7080e-06
9:6117562 A G 0.027399 4.9754e-06
9:6119329 G A 0.333397 -2.3473e-05
9:6121504 T G 1.412708 -7.6346e-06
9:6128000 T C 0.071464 -1.0504e-05
9:6132625 A G 0.077819 -7.4366e-06
9:6133663 A C 0.126079 -2.0462e-05
9:6135481 C T 0.040937 7.1191e-06
9:6135571 T C 0.039690 1.3947e-05
9:6142157 C A 0.635335 3.1289e-05
9:6144065 A G 0.399455 2.0270e-06
9:6145022 T C 1.354000 1.1451e-05
9:6150622 C T 0.048719 7.5683e-07
9:6151129 C T 0.113231 4.1919e-06
9:6161203 A G 0.024013 8.3474e-06
9:6162881 C T 0.177369 6.2226e-06
9:6166769 A G 0.049671 -1.4333e-05
9:6167017 G C 0.833895 4.1653e-05
9:6168335 C T 0.142578 1.9778e-05
9:6170847 T C 0.027644 -8.4160e-06
9:6170914 C T 0.055971 -8.5034e-06
9:6171296 T C 0.050039 3.4090e-06
9:6187132 A C 0.077475 1.3293e-05
9:6187324 G T 0.052990 -2.1880e-06
9:6188740 C A 1.352310 -7.4026e-05
9:6190076 C A 0.328936 3.5657e-05
9:6191508 A G 0.033706 -3.9675e-05
9:6192796 C T 1.486746 -8.1808e-05
9:6193455 A C 1.473157 -1.1630e-04
9:6197377 G A 0.330000 2.6822e-05
9:6197547 A G 0.072828 -2.4335e-07
9:6198384 G A 0.066810 1.8274e-05
9:6198578 C A 0.134511 9.9751e-06
9:6198894 T C 0.039350 -1.3349e-05
9:6221246 C T 0.666940 -4.7077e-05
9:6221495 T A 0.030173 -3.7987e-06
9:6225659 A G 0.075452 1.3949e-05
9:6227111 A G 0.072593 -2.7527e-06
9:6230947 G A 0.055590 3.8405e-06
9:6232242 T C 1.346670 -3.1031e-06
9:6245393 C G 0.184505 5.1052e-07
9:6256292 A G 0.591460 -1.9070e-05
9:6256529 C A 1.888061 -7.8251e-10
9:6267718 T C 0.055886 2.8608e-06
9:6271238 G A 1.839216 -2.9622e-06
9:6282511 A G 0.070601 1.1776e-05
9:6302569 C T 0.109284 6.6295e-06
9:6311511 C T 0.145118 1.8186e-05
9:6311651 T C 0.296798 -3.3092e-05
9:6313669 C T 0.032468 -7.1871e-07
9:6328947 C T 1.895809 4.2955e-06
9:6332216 A G 0.114020 4.4461e-05
9:6364532 G A 0.752221 5.1659e-05
9:6368133 C A 0.035498 -9.4511e-06
9:6397990 G A 1.890414 -6.0944e-06
9:6399107 C T 0.039135 -1.6715e-05
9:6406428 T G 1.890033 -4.2311e-06
9:6407843 C T 1.144754 -4.8389e-05
9:6408393 G A 0.148851 -2.7488e-06
9:6411087 A G 0.138240 4.7839e-05
9:6415230 G T 1.672046 -1.9906e-05
9:6415643 G A 0.092241 1.0096e-05
9:6438439 T C 0.067330 4.3121e-06
9:6449243 G A 0.037313 1.7132e-05
9:6449260 T C 0.099938 1.1312e-05
9:6456155 A G 1.502630 -4.0870e-06
9:6468307 C T 0.114843 1.0690e-05
9:6471797 A G 0.080399 -5.5058e-06
9:6479068 G A 0.305562 -2.9445e-05
9:6479215 T C 0.276283 -8.3526e-06
9:6486591 G A 0.276154 -7.9296e-06
9:6489209 G A 0.076622 3.0194e-06
9:6492761 T C 0.060796 -4.7522e-06
9:6498287 T C 0.025655 -6.8190e-06
9:6498773 A C 0.034529 3.9859e-06
9:6508149 C A 0.131376 1.9157e-05
9:6522752 A G 0.095110 1.4174e-05
9:6526333 C G 0.113425 -1.8425e-05
9:6534845 C T 0.908657 -1.3141e-05
9:6538947 C G 0.093033 -9.2033e-06
9:6540341 C T 0.324877 -5.8633e-06
9:6540540 C T 0.611910 -9.4171e-06
9:6544766 C T 1.198176 1.8967e-06
9:6551009 C A 0.020300 -1.3576e-05
9:6553054 C T 0.624194 -1.2652e-05
9:6554558 A G 1.070485 -2.6169e-06
9:6555183 C T 0.782707 -1.7645e-05
9:6555417 G T 0.668313 -9.1936e-06
9:6556839 G C 0.729959 -6.0493e-05
9:6556948 T C 0.863273 -7.7667e-05
9:6560974 T C 0.145968 -4.2292e-06
9:6561371 A G 0.025740 -3.0256e-05
9:6563812 C G 0.723166 2.4832e-05
9:6566602 A C 1.239416 2.4836e-06
9:6580205 G T 0.038326 4.0475e-06
9:6580479 T C 0.082177 -4.1564e-05
9:6581294 A C 0.027811 -3.7449e-05
9:6584675 C T 1.063311 -2.7241e-06
9:6588227 T C 0.077825 3.4585e-06
9:6595511 T C 0.038245 7.2765e-06
9:6606388 A C 0.193277 -1.1117e-05
9:6606746 C T 0.587700 -1.6929e-05
9:6607142 G A 0.025723 -4.6555e-06
9:6610998 G C 0.794117 6.7016e-06
9:6615149 G C 0.027950 3.4859e-06
9:6616947 G A 0.213142 -1.0652e-07
9:6618004 A C 0.278442 -6.0061e-06
9:6625272 C T 0.248381 1.8316e-06
9:6628916 T C 0.253657 -8.7398e-08
9:6630997 A G 0.074364 -1.9827e-05
9:6631099 G A 0.986479 -2.7126e-05
9:6632543 A G 0.474081 -2.1859e-05
9:6632950 G C 0.027865 4.1553e-06
9:6638114 T C 0.488830 -5.6612e-06
9:6644210 G T 0.234003 4.4978e-07
9:6645251 T C 0.428534 -2.0720e-05
9:6646066 G T 0.060857 -2.3339e-05
9:6648583 A G 0.270990 1.2239e-05
9:6652997 A G 0.655666 -1.6923e-06
9:6653183 G A 0.303988 1.6297e-05
9:6654203 C T 0.935886 -7.0518e-06
9:6662241 T C 0.277412 -2.2172e-05
9:6664700 A C 0.539055 -1.3466e-05
9:6664708 T G 0.280604 1.7021e-05
9:6667755 G A 0.025298 -5.5726e-06
9:6670263 G A 0.522226 -1.0295e-05
9:6673270 A G 0.039798 2.3450e-06
9:6673465 T C 0.155759 -5.2488e-06
9:6678310 A G 0.046391 -1.0901e-05
9:6679844 G C 1.506468 -6.5877e-06
9:6680477 T G 1.251736 1.3225e-05
9:6680594 T C 0.250281 1.0735e-05
9:6686479 G A 0.027263 -6.8312e-06
9:6695502 G T 0.377363 2.7059e-05
9:6717628 A G 0.343583 3.1398e-06
9:6720546 T C 0.246552 -1.2420e-05
9:6723879 G A 0.046040 1.5931e-05
9:6725408 C T 0.064076 3.5908e-06
9:6732596 C T 1.008313 -9.2624e-07
9:6733592 G C 0.039401 -8.6594e-06
9:6734739 C T 0.123213 2.3034e-05
9:6743069 G A 0.185107 3.8446e-06
9:6751664 G A 0.649448 -1.9353e-06
9:6755909 C T 0.081110 -1.4119e-06
9:6761798 T C 0.039149 -3.5774e-06
9:6764284 A G 0.049471 -8.3572e-06
9:6766358 T C 0.241364 9.0826e-06
9:6768253 T C 0.034440 -1.7331e-05
9:6769202 G T 0.067384 1.8314e-05
9:6770529 G A 0.107666 -7.1935e-06
9:6771993 A G 0.317785 3.8441e-06
9:6781087 A G 1.539504 -1.1935e-05
9:6784726 C G 0.982063 -1.4451e-05
9:6786119 T G 0.162151 2.8679e-06
9:6786418 T G 1.222372 -6.3856e-06
9:6786677 C A 0.108954 1.0263e-05
9:6790989 A G 0.312716 5.9300e-07
9:6791732 T C 0.029561 -1.4829e-05
9:6796922 A G 0.598206 -1.0066e-05
9:6802912 T C 0.237240 3.4227e-06
9:6811722 G A 0.125708 -1.0262e-05
9:6811855 G T 0.182394 -6.7773e-06
9:6815817 A G 0.084030 4.3793e-06
9:6816899 T C 0.757467 -9.3162e-06
9:6830141 A G 0.088953 5.0929e-06
9:6831095 G C 0.070281 -1.9132e-05
9:6831925 T C 0.066361 -1.0604e-05
9:6834622 T C 0.039764 -1.2841e-05
9:6837912 G T 0.908501 -1.0744e-05
9:6845561 G A 0.399391 -5.2662e-06
9:6847072 T C 0.644487 -4.7871e-06
9:6847313 T C 0.135619 3.5343e-07
9:6849246 T C 0.244763 1.1892e-06
9:6849317 A G 0.111776 -2.5268e-06
9:6851490 T A 0.075292 -2.4150e-05
9:6854643 G A 0.198492 -6.3974e-06
9:6857996 G T 0.181925 -8.9881e-07
9:6858156 C A 0.733121 -2.0853e-06
9:6858440 A G 1.507325 2.7780e-05
9:6860332 C T 0.101172 9.4803e-06
9:6863428 C T 0.365651 -3.2865e-06
9:6867764 A C 0.039730 5.9816e-06
9:6868645 A C 0.536866 1.2368e-05
9:6870351 A G 0.034637 -5.1263e-06
9:6872255 G A 1.037490 8.6686e-06
9:6875318 A G 0.041597 5.7239e-06
9:6875782 G A 0.153274 -6.6219e-06
9:6878297 T A 0.029337 -1.5491e-05
9:6886132 T G 0.124264 -1.8000e-05
9:6903022 C T 0.041427 2.5965e-06
9:6912174 T C 0.258043 1.2981e-05
9:6916272 G A 1.244196 2.2524e-05
9:6923521 T C 0.133365 1.8310e-05
9:6923580 T C 0.116798 1.6603e-06
9:6925275 G A 0.734685 1.1181e-05
9:6928539 G T 0.053724 -7.0627e-06
9:6930124 A G 0.035712 -7.2569e-06
9:6932314 G A 0.647030 1.2213e-05
9:6936621 T G 0.054282 1.9690e-05
9:6938672 C T 0.044823 -1.5469e-05
9:6939866 C T 0.621981 1.3738e-05
9:6941719 G T 0.644508 1.2738e-05
9:6942089 T C 0.632449 -3.0542e-05
9:6947704 T C 0.143214 -2.2666e-05
9:6953014 T C 0.133429 4.3641e-06
9:6954999 A T 0.029541 6.4735e-06
9:6955039 G A 0.025288 -6.6728e-06
9:6956975 C T 0.071355 7.8991e-06
9:6957024 G A 0.045326 -7.3142e-06
9:6959101 G T 0.056192 -2.2664e-06
9:6963799 T C 1.053364 -1.2450e-05
9:6963830 A G 0.084404 1.6180e-05
9:6970052 C T 0.042651 5.0181e-06
9:6973166 G A 0.039856 7.3634e-06
9:6973907 G C 1.428065 -1.6686e-05
9:6974101 G A 1.142976 2.0378e-05
9:6978106 G C 0.373773 -1.1219e-05
9:6979016 A G 1.496252 1.1691e-05
9:6981041 A G 0.051694 1.0457e-05
9:6984236 A G 0.455342 1.5145e-06
9:6986044 T G 1.155154 1.2770e-06
9:6986190 A C 0.595914 5.2304e-06
9:6986464 C G 0.289298 9.6793e-06
9:6987663 T G 0.743364 1.5500e-05
9:6989619 C G 1.775384 -1.2427e-06
9:6992425 G A 0.648581 6.9718e-06
9:6992771 A C 0.140549 1.5656e-05
9:6996235 C T 0.357080 -1.2054e-05
9:6998246 A C 0.480327 8.4571e-06
9:7000206 T C 0.099656 4.5826e-06
9:7000769 T C 0.931405 -3.2731e-06
9:7002225 C A 0.908181 1.2091e-05
9:7010567 C T 0.107567 -6.4242e-06
9:7015793 C T 0.090802 -1.6350e-07
9:7019520 G A 0.057947 -4.0424e-06
9:7026860 G A 0.059708 2.3899e-05
9:7027194 T C 0.456443 -8.4332e-06
9:7028832 C T 0.057093 1.2735e-05
9:7029314 G C 0.131718 -3.1540e-05
9:7032776 A G 0.906634 -7.6507e-06
9:7033374 T C 0.500450 -3.4836e-06
9:7036643 G A 0.048107 -1.4900e-05
9:7037009 G C 0.363784 -1.5596e-05
9:7038208 C T 0.026719 -6.8854e-06
9:7039866 G A 0.877246 1.3758e-05
9:7044255 G A 1.380845 1.0454e-05
9:7044534 C T 0.026009 -3.9577e-05
9:7046901 G C 0.368055 -1.3416e-05
9:7046917 G A 0.080528 2.3109e-05
9:7058034 A G 0.090568 1.1241e-05
9:7058108 G A 1.355159 -1.5171e-06
9:7060997 T C 0.025509 1.9305e-05
9:7064185 A G 0.094474 5.7040e-06
9:7064456 A G 1.296913 1.6084e-05
9:7072065 T C 0.383442 -9.2319e-06
9:7076363 T C 0.024333 4.3953e-06
9:7076586 A G 1.480626 2.7657e-06
9:7081110 A G 0.061295 -1.6293e-05
9:7083019 T G 0.076523 6.0971e-06
9:7086245 G A 0.086689 -1.7163e-05
9:7086502 A G 0.449011 -1.7905e-05
9:7088522 A G 0.390357 -1.2893e-05
9:7088527 C G 1.474030 -2.6927e-05
9:7091209 G A 0.115577 8.0653e-07
9:7092788 A G 0.059381 4.5372e-06
9:7093871 G A 1.102158 -6.1590e-06
9:7105223 G T 0.654619 -6.4385e-05
9:7117404 T C 0.877015 9.9973e-06
9:7117683 T G 0.021528 2.2004e-06
9:7125138 C T 0.040913 1.6656e-05
9:7130319 C T 0.383942 2.9692e-05
9:7131165 T C 1.141511 -1.7933e-05
9:7135196 C T 0.207971 2.2574e-05
9:7135508 G T 0.153397 7.2665e-06
9:7135797 C T 1.942142 2.3796e-05
9:7136345 C T 1.654884 -7.6261e-05
9:7138349 C T 0.349583 1.7474e-05
9:7140028 C T 0.023200 -5.4200e-06
9:7142159 C T 0.022463 -2.8876e-06
9:7143254 C A 0.054948 -1.5377e-05
9:7143905 A T 0.456984 4.5394e-06
9:7145412 T C 0.045595 -2.1789e-05
9:7145483 T C 0.030942 -1.0723e-05
9:7145657 C T 0.044538 -8.9779e-06
9:7152400 G A 1.210626 2.6418e-06
9:7154923 G T 0.399901 -7.0741e-05
9:7162712 A G 0.045653 -1.4902e-05
9:7164637 C T 1.894952 3.9294e-06
9:7172215 T C 0.081905 3.6967e-06
9:7173215 G A 1.579017 -6.8560e-06
9:7173500 G A 1.126113 5.9974e-06
9:7174673 A G 1.039751 1.8639e-05
9:7185689 A G 0.411861 -1.1160e-05
9:7186641 G T 1.174044 6.8040e-06
9:7190548 C T 0.359698 -1.3642e-05
9:7191287 C A 0.043113 6.3949e-06
9:7197023 C T 0.716159 -1.6007e-05
9:7200905 A G 0.326522 1.5796e-05
9:7205130 C G 0.430696 -1.4122e-05
9:7205888 C T 0.040917 -5.9725e-06
9:7212849 G A 0.985374 3.6530e-06
9:7214739 A G 1.019491 -6.1102e-07
9:7222168 G C 0.028256 -1.3300e-05
9:7226167 A G 0.466945 4.9349e-06
9:7226242 T C 0.020430 1.6177e-05
9:7226519 C T 0.404994 -1.6734e-05
9:7229073 C T 0.876124 -7.8649e-06
9:7229527 T C 0.047781 -4.6278e-06
9:7230885 A G 0.033883 -3.3031e-07
9:7230934 G A 0.073508 -6.1060e-06
9:7231224 T G 0.099537 -3.7101e-06
9:7234107 T C 0.039112 1.6148e-05
9:7237331 G C 0.222505 -1.8185e-06
9:7237880 G A 0.143153 -1.6470e-05
9:7238051 G A 0.187544 1.6956e-05
9:7239415 A G 0.455467 -4.1075e-05
9:7243430 G A 0.061683 -9.8646e-06
9:7243720 A G 1.948656 6.7822e-06
9:7246412 G A 0.020365 -6.4057e-06
9:7257340 C T 0.459034 2.9686e-06
9:7259614 G A 0.360187 -3.7572e-05
9:7260196 C G 0.137237 -1.2751e-05
9:7263038 A G 0.162444 4.8574e-06
9:7266706 C T 0.234255 3.3187e-06
9:7272554 G A 0.159452 -2.5668e-05
9:7272943 T C 1.514856 -1.1738e-05
9:7273985 G T 0.122278 -2.5959e-05
9:7274925 C A 0.028892 6.2722e-06
9:7275934 C T 0.228645 7.7841e-06
9:7277053 C T 0.057301 1.3785e-05
9:7285069 G A 0.062621 1.1852e-05
9:7285482 A G 0.795725 -1.7260e-05
9:7286404 C T 0.035725 -1.8639e-06
9:7288704 A G 0.145846 5.2716e-06
9:7289301 G T 1.530117 -4.9622e-06
9:7291611 A G 1.701574 -5.1942e-06
9:7294013 A G 0.146080 1.3928e-06
9:7295937 G A 0.729871 -1.0406e-05
9:7301876 C T 0.240286 -1.4102e-06
9:7304741 T C 0.059568 3.7355e-06
9:7313773 T C 0.037561 -5.7068e-06
9:7313822 G T 0.994934 -1.4150e-05
9:7318711 C T 0.053432 -7.1407e-06
9:7321303 G A 0.346099 -1.7056e-05
9:7336443 G A 0.164116 -2.4561e-05
9:7338939 A C 0.089701 4.1698e-06
9:7341476 G A 0.101876 -2.2078e-05
9:7342030 A G 0.051990 1.5342e-05
9:7346315 C T 0.161046 9.4672e-06
9:7347596 A G 1.648003 -1.7326e-06
9:7359333 G A 1.171902 -5.1623e-05
9:7361202 G T 0.271472 7.2718e-06
9:7361263 A G 0.073562 -9.5097e-06
9:7361494 G C 0.054472 1.0430e-05
9:7363762 A C 0.089313 -1.4709e-05
9:7366557 C G 0.053612 -1.0888e-07
9:7366558 A G 0.149946 2.5702e-06
9:7366866 T C 0.240901 5.1189e-05
9:7370817 C T 0.327145 -4.8096e-05
9:7374808 A C 0.624255 2.5236e-05
9:7375925 G A 0.833766 -1.8736e-04
9:7376457 C T 1.163742 2.5432e-05
9:7378470 G A 0.055685 -2.3578e-06
9:7379214 C T 1.179575 3.2671e-05
9:7379571 A G 1.220067 1.9611e-05
9:7382195 C G 0.066225 -2.5643e-05
9:7383668 A G 0.054088 -3.9112e-06
9:7384413 A G 0.048563 -8.5484e-06
9:7387603 T C 1.340003 -1.2710e-05
9:7389804 T G 0.067833 9.8409e-06
9:7391401 C T 0.947242 4.9071e-05
9:7393844 T C 0.117175 -2.2725e-06
9:7394932 C T 0.428684 -8.5090e-05
9:7395038 A G 0.544730 1.1273e-05
9:7399290 C T 0.455114 9.3720e-06
9:7399394 A C 0.446193 4.9836e-05
9:7401270 G A 0.835421 -6.0170e-06
9:7405366 G A 1.196394 -3.7974e-06
9:7406235 A G 0.295594 2.0650e-07
9:7411160 A G 0.837876 2.2956e-06
9:7425734 T C 0.234037 -2.1426e-05
9:7426671 A G 0.040958 2.1239e-06
9:7429384 C T 0.086957 -5.9421e-06
9:7430098 G A 0.315752 -2.3246e-05
9:7433954 A C 0.064019 2.1661e-05
9:7438387 T A 0.155294 1.8584e-05
9:7439636 C T 0.374531 -5.1295e-06
9:7449392 A C 0.069010 6.6615e-07
9:7449633 G C 1.777019 7.4357e-06
9:7450922 A G 0.053568 7.9621e-06
9:7463411 A G 1.179783 -7.4220e-06
9:7466024 C T 0.230192 -2.1583e-05
9:7475413 G A 1.337130 1.9839e-05
9:7479600 T G 0.374477 -6.0408e-06
9:7485343 G A 0.917840 1.0288e-05
9:7493198 C T 1.703491 1.3416e-06
9:7497427 A C 1.254569 1.0681e-05
9:7503994 C T 0.597740 -3.9088e-05
9:7505902 A G 0.298732 6.7174e-07
9:7507190 T G 0.244185 -2.9013e-07
9:7508305 A G 0.214967 -3.9224e-05
9:7512610 G A 0.163008 5.5010e-06
9:7512671 A C 0.915035 -8.1782e-05
9:7512820 C A 0.767847 -2.8529e-05
9:7513262 G A 0.607885 -9.4375e-07
9:7513885 A G 0.261198 3.0697e-05
9:7514641 G A 0.715605 -1.6063e-05
9:7515370 T C 1.826283 2.3082e-05
9:7515555 C T 0.070478 6.7129e-06
9:7517429 T G 1.598644 1.7155e-05
9:7519392 T C 0.029378 -9.4021e-07
9:7520408 T C 1.480041 1.6089e-05
9:7522659 C T 1.730894 1.7440e-05
9:7528318 T C 0.054866 -2.0524e-05
9:7530859 T G 0.855171 2.7948e-05
9:7533275 C G 0.502001 7.6874e-06
9:7533576 G A 0.038540 -1.1201e-05
9:7534111 C A 0.725876 7.7312e-07
9:7534295 A G 0.024720 -2.9634e-06
9:7541397 C A 0.027987 -6.1991e-06
9:7541536 A T 0.059228 1.6390e-05
9:7542775 G T 0.021354 1.0325e-05
9:7542967 G A 0.679601 -4.1978e-06
9:7543523 A G 0.069849 -2.1757e-06
9:7543675 G A 0.235975 -3.3473e-05
9:7545486 T G 0.710696 8.0423e-06
9:7546243 C A 0.092251 2.5280e-05
9:7546276 G A 0.035525 -2.3528e-06
9:7548655 A G 0.032105 -3.4727e-06
9:7555006 G C 0.111103 7.0576e-06
9:7557000 G A 0.024373 1.4111e-05
9:7558839 G T 0.659192 -2.2379e-05
9:7560767 T C 0.058613 5.4099e-06
9:7561806 T C 0.682885 -2.8894e-05
9:7568139 A G 0.214675 -1.5865e-05
9:7569747 T C 0.268712 -1.9519e-05
9:7570088 G T 0.442885 4.2673e-05
9:7573716 G A 0.091836 1.0155e-05
9:7579658 C A 0.034362 -3.3921e-06
9:7582673 A G 1.258179 -2.9915e-05
9:7584003 G A 1.172626 1.9574e-06
9:7590958 A G 1.777264 2.6008e-05
9:7592809 C A 0.072134 -1.6957e-05
9:7598825 A G 0.061397 -2.4210e-05
9:7602329 T C 0.062914 -4.7268e-07
9:7603957 T C 0.036857 2.1977e-05
9:7608323 C T 0.112956 1.5961e-05
9:7610703 G T 0.152536 6.1655e-06
9:7613166 T G 0.069424 -1.6486e-05
9:7616969 T C 0.070720 1.1642e-07
9:7618765 A G 0.476240 2.5113e-06
9:7639660 A T 0.048808 9.6184e-06
9:7646299 G A 0.105612 1.2960e-05
9:7647135 G T 0.034607 -9.4602e-06
9:7653467 T C 0.046278 6.8360e-06
9:7655035 G T 0.197965 -1.9851e-05
9:7657370 T G 0.358345 -7.9572e-06
9:7662730 G C 1.622426 -3.3501e-05
9:7663374 C T 0.059405 2.0149e-05
9:7666432 A C 0.606879 -1.4625e-06
9:7670606 C T 0.891049 -9.6559e-06
9:7673453 A G 0.042590 -5.8446e-06
9:7677811 A G 0.230607 -1.4864e-05
9:7682601 A C 0.677887 -2.4905e-05
9:7687584 G A 0.309952 -1.3261e-06
9:7688543 T C 0.055924 2.7032e-06
9:7689927 G C 0.210051 4.3107e-06
9:7695593 C T 0.614042 2.1347e-06
9:7701869 G A 0.090272 4.3260e-06
9:7707977 C T 0.076425 1.2233e-05
9:7708011 T C 0.068741 3.2960e-05
9:7720642 C T 0.048033 -5.4634e-06
9:7725299 C T 0.044473 -2.5182e-05
9:7726374 C T 0.033934 8.1996e-07
9:7729729 G A 0.060986 4.6169e-06
9:7732354 G T 0.045153 -2.0126e-05
9:7734250 A G 1.892532 1.0132e-05
9:7735376 A C 0.098381 -1.3905e-05
9:7735724 T C 0.147352 1.2932e-05
9:7737970 C A 0.046833 -1.8674e-07
9:7739466 G A 0.503004 -5.9571e-07
9:7746867 T G 0.661439 6.6035e-06
9:7748702 G A 1.978595 -1.1504e-05
9:7750283 G A 0.039033 -2.0354e-05
9:7754113 A G 0.451935 -1.2997e-05
9:7756700 G T 0.160757 2.3828e-05
9:7759331 G A 1.591066 1.6527e-05
9:7759858 T C 0.067898 -6.4179e-06
9:7760772 C T 0.030632 5.1254e-06
9:7762480 T C 0.027151 1.2525e-06
9:7763031 C T 0.177913 4.3523e-06
9:7763957 C G 0.185192 -1.5490e-06
9:7769009 G A 0.502521 -2.4891e-04
9:7769437 T G 0.504217 2.7351e-05
9:7771091 G A 1.265887 -2.2799e-05
9:7771207 T C 0.050151 -1.4292e-05
9:7773723 A C 1.265887 -2.6031e-05
9:7776419 A G 0.580275 -2.3487e-05
9:7777415 G T 0.682052 -1.0854e-05
9:7777820 T C 0.030428 -9.2925e-06
9:7778886 A G 0.673665 -2.0247e-05
9:7780039 T C 0.042685 2.7660e-06
9:7781937 G T 0.026131 -9.3738e-06
9:7786509 A C 0.796830 -8.1044e-06
9:7790037 C A 0.813853 -8.5533e-06
9:7790596 G A 0.818473 5.0924e-05
9:7791515 A G 1.151350 9.0984e-06
9:7792142 T G 0.695508 -1.5232e-05
9:7792930 C T 0.642573 3.2996e-05
9:7793371 G A 0.106717 -1.4576e-05
9:7795964 A G 0.141178 3.2556e-06
9:7798435 T C 1.966481 -7.2613e-06
9:7799653 T G 0.804415 -4.5331e-07
9:7802537 G T 1.462335 -1.2936e-06
9:7802916 C T 0.298532 2.5035e-05
9:7804509 G T 0.046231 -1.1992e-05
9:7806697 C T 1.091853 -1.3939e-05
9:7812537 C T 0.089929 -8.0010e-06
9:7812920 C T 0.070730 -9.2021e-06
9:7813034 G A 0.593157 -4.9439e-06
9:7814465 G A 1.460486 -4.6918e-06
9:7814957 C A 0.073079 8.1317e-06
9:7818873 G A 0.046224 -1.1420e-05
9:7820315 G A 1.263714 -3.3880e-05
9:7824232 T C 0.176026 -2.2900e-06
9:7824699 C T 0.064025 1.0197e-05
9:7834442 C T 0.102301 -1.5693e-05
9:7842392 C A 0.970180 -1.6609e-05
9:7844860 G A 0.097361 -2.7213e-05
9:7857333 T G 1.680097 2.1992e-05
9:7862899 C T 1.672665 2.0593e-05
9:7870017 G A 0.099771 -1.9528e-05
9:7871163 G A 0.483295 3.3430e-05
9:7874342 A G 0.058052 4.2714e-06
9:7874386 T C 0.111640 -1.2187e-05
9:7889240 A C 0.070502 1.9861e-05
9:7893739 A G 1.724502 4.9353e-06
9:7895825 A G 0.083449 1.2208e-05
9:7898998 G A 1.164106 9.9484e-06
9:7899826 T C 0.506397 -5.3717e-06
9:7900777 T C 0.107251 1.4529e-05
9:7901308 G A 0.351919 4.6461e-08
9:7905308 G A 0.126766 -3.1021e-06
9:7905545 C T 0.142272 -5.6847e-06
9:7906830 A G 0.331010 8.7363e-06
9:7910942 A G 0.023211 -7.1102e-06
9:7913952 G A 0.870623 -1.1293e-05
9:7917590 C G 0.049314 -2.3628e-05
9:7919153 C T 1.558917 5.4652e-06
9:7922137 A G 0.503177 -5.2187e-06
9:7925381 G T 0.783618 1.9595e-05
9:7938026 T C 0.115472 3.8251e-06
9:7939827 G A 0.468499 1.2664e-05
9:7940806 A C 0.054543 1.2044e-05
9:7953253 T C 0.090881 2.0767e-05
9:7961498 T C 0.044439 -1.2595e-05
9:7963435 G A 0.064896 -2.3838e-05
9:7968384 A G 1.564340 9.5832e-06
9:7975441 A T 1.978931 7.8229e-06
9:7977878 A C 0.073596 8.5703e-06
9:7979627 A G 0.265999 5.3215e-06
9:7981089 T C 0.025135 -1.6085e-05
9:7986838 A G 1.346615 -4.0590e-06
9:7994225 A G 0.446958 -3.1938e-05
9:7995015 C T 0.044262 -2.0590e-05
9:7995103 T C 0.095423 2.6732e-05
9:7995142 C A 0.325013 4.2632e-06
9:8009586 A G 0.684163 3.4701e-06
9:8009807 C T 0.164466 1.1040e-05
9:8016214 G A 0.240238 -9.3837e-06
9:8022935 A G 1.642060 -2.9166e-06
9:8028669 A G 0.053547 -1.3177e-06
9:8029993 T C 0.057246 -1.2593e-05
9:8030475 G C 0.412681 -3.1247e-05
9:8031935 A G 0.498655 1.3120e-06
9:8066387 G T 0.516358 9.3848e-06
9:8070064 G A 1.644083 -3.1165e-06
9:8077943 A G 0.175550 2.4139e-05
9:8088243 C T 0.089769 -1.7826e-05
9:8089306 G A 0.195728 1.7520e-05
9:8089450 C T 0.042069 -2.5635e-05
9:8090230 G A 0.022313 1.1827e-05
9:8090922 G T 0.046027 -1.5438e-05
9:8092506 G A 0.096943 1.3222e-05
9:8097339 C G 0.028212 1.7134e-05
9:8097977 T C 1.345235 -5.3201e-06
9:8107057 T C 0.204584 2.9255e-06
9:8115293 A G 1.786896 -7.1393e-06
9:8119503 C T 1.802331 -8.3767e-06
9:8119509 C T 0.387757 3.7761e-06
9:8125986 T A 0.079172 5.8010e-06
9:8133550 G C 0.063577 2.8303e-05
9:8135721 C T 1.276072 -5.8219e-06
9:8137679 C T 0.024180 -2.1455e-06
9:8144316 T C 0.075775 -1.4345e-05
9:8146752 T C 0.492937 -1.3528e-06
9:8153205 T C 0.021194 -6.6685e-06
9:8155677 T C 0.052412 -2.4702e-05
9:8157022 C T 1.111467 2.5031e-05
9:8158711 A G 0.527238 7.2313e-06
9:8163517 T G 0.200182 1.9251e-06
9:8170538 G C 0.254093 -3.1575e-05
9:8170760 A G 0.276773 1.1496e-05
9:8171386 T C 0.979417 1.1869e-05
9:8172046 A C 0.169961 6.7362e-06
9:8180576 T G 0.948245 -7.2680e-06
9:8187843 T C 1.878021 -1.8907e-05
9:8192515 G A 0.039370 5.2005e-05
9:8196511 A G 1.005600 -8.2052e-06
9:8206145 T C 1.690242 4.5443e-06
9:8208825 C G 0.334172 -1.2967e-05
9:8211513 T C 0.130455 3.5626e-06
9:8216048 A G 0.039098 -1.4386e-05
9:8217341 G A 0.113041 -5.6870e-06
9:8223541 A G 1.685771 -3.1900e-06
9:8224033 T C 0.069710 1.1378e-05
9:8225531 G T 0.775632 -3.3310e-06
9:8230268 G A 0.344147 -1.4485e-05
9:8232403 G A 0.032992 -1.8972e-05
9:8233804 C T 1.333149 1.1226e-05
9:8234887 A G 1.675722 1.0626e-06
9:8235633 G A 1.078621 -1.4471e-05
9:8236105 C T 0.065491 2.9643e-06
9:8236865 A G 1.361649 -6.4082e-06
9:8236880 C A 0.085247 -6.5115e-07
9:8241971 G A 0.191206 2.1233e-06
9:8246916 G A 0.199063 1.5753e-05
9:8251596 C G 0.205730 8.8391e-06
9:8253224 G A 0.065974 1.2346e-06
9:8253638 A C 0.057607 2.1300e-06
9:8254337 A C 0.057270 2.8547e-06
9:8255691 G A 0.777913 1.9185e-06
9:8256669 T G 1.600602 1.2144e-07
9:8256711 G A 0.741906 -1.3738e-06
9:8257588 C T 0.059884 -4.1987e-06
9:8257725 A G 1.498662 -4.3913e-06
9:8260285 C A 0.430390 -2.1292e-05
9:8260902 A G 0.441474 4.2976e-05
9:8261551 G A 0.521672 9.0574e-05
9:8261713 G A 0.349509 4.9823e-06
9:8262469 G T 0.393747 4.3358e-05
9:8263077 T C 0.046506 2.0099e-06
9:8263435 A G 0.027314 8.3015e-06
9:8263707 T C 0.035134 -1.1905e-05
9:8263919 T C 0.035953 -1.0240e-05
9:8264200 T C 0.105085 -2.3317e-05
9:8270818 T C 0.129985 -2.0856e-05
9:8282958 G A 0.406636 2.8402e-05
9:8285589 T C 0.104086 -9.0994e-06
9:8286249 C T 0.028008 -5.3415e-07
9:8290035 G C 0.044823 -1.0140e-05
9:8292640 A G 0.034712 -1.4638e-05
9:8303930 G A 0.056182 -1.9155e-05
9:8306453 T C 0.240303 -5.7646e-06
9:8313139 T G 0.169053 -4.3631e-06
9:8313681 T C 0.229158 6.4358e-05
9:8318231 G A 0.093601 -6.4535e-06
9:8319168 C T 0.042212 8.8957e-06
9:8328981 T C 0.639646 3.6828e-05
9:8340651 T C 0.071032 -1.1554e-05
9:8341445 C T 1.451564 -2.4178e-05
9:8345959 G A 0.075762 -1.7307e-05
9:8351957 A G 0.240962 6.1940e-05
9:8352441 C T 0.188000 -8.8214e-06
9:8354696 T C 1.440471 -2.1071e-05
9:8357356 C T 1.778352 7.6375e-06
9:8361501 C T 0.078475 -2.4415e-05
9:8366011 T C 0.184954 -7.7284e-06
9:8368980 T C 0.364750 3.1030e-05
9:8370089 G A 1.497850 -9.7360e-06
9:8371405 T G 0.313073 4.2474e-05
9:8371974 G C 1.856745 2.1755e-05
9:8376287 G A 0.511272 1.0795e-05
9:8376477 T C 0.655353 -2.4470e-05
9:8376899 C T 0.465188 5.0323e-07
9:8377545 T C 0.474013 -5.4058e-06
9:8383784 G A 0.222709 -1.8980e-05
9:8385232 G A 0.091690 6.5518e-06
9:8385680 C T 0.035372 -5.2589e-07
9:8387892 A C 0.506914 3.3199e-05
9:8393996 C T 0.188660 -4.2615e-06
9:8401709 C T 0.163698 1.9622e-05
9:8402162 A G 1.808529 1.5215e-05
9:8408692 C T 0.486351 -1.1079e-05
9:8417661 T C 0.245018 -6.8343e-06
9:8418601 A G 0.179721 7.6041e-06
9:8422386 A G 0.911826 -1.3108e-05
9:8424510 A G 0.861566 -1.2473e-05
9:8427156 T C 0.068134 2.4279e-05
9:8428381 A G 0.067269 -9.0047e-06
9:8429758 T C 0.049736 3.2764e-06
9:8430033 T C 1.062547 -3.5617e-05
9:8432783 A G 0.044398 1.2557e-07
9:8435110 T C 0.658688 1.0553e-05
9:8435594 G T 0.031799 -4.6533e-06
9:8435887 C T 0.132355 -2.3344e-05
9:8436194 T G 1.134086 -1.3722e-05
9:8436476 C T 0.095787 2.7963e-05
9:8437141 C G 0.171232 1.1459e-05
9:8438993 C T 0.111076 -1.9151e-06
9:8441055 G A 0.812830 6.0738e-07
9:8441863 C A 0.288856 4.6925e-05
9:8444906 A G 0.023479 7.5797e-06
9:8450882 G A 0.768322 -1.8859e-06
9:8454265 T G 1.028083 -1.6059e-05
9:8454566 C T 0.741491 4.5185e-05
9:8456037 G C 0.102447 -2.3971e-05
9:8458811 G A 0.517334 -2.7947e-06
9:8460277 C T 0.149980 7.5783e-06
9:8460860 C A 0.140889 2.9115e-06
9:8461268 G A 0.079359 -1.1895e-05
9:8465189 T C 0.067758 2.7293e-06
9:8468593 T C 0.412286 -8.3019e-06
9:8473337 T G 0.112871 6.8094e-06
9:8477093 C A 0.186919 2.4948e-06
9:8478578 G A 0.604332 6.8666e-07
9:8485834 A G 0.183577 1.6804e-05
9:8497250 C T 0.064750 2.6156e-06
9:8502071 A G 0.215284 8.1682e-06
9:8513123 T G 0.211115 1.2811e-05
9:8515924 A C 0.311026 -1.1009e-05
9:8518052 C G 0.090493 -6.6483e-06
9:8518143 C T 0.303118 2.3830e-05
9:8519510 C T 0.090673 1.2802e-05
9:8522353 C T 0.094168 7.7873e-06
9:8524448 C T 0.864922 3.3017e-07
9:8525870 A G 0.044109 -9.6030e-06
9:8526493 G A 0.202334 1.8387e-05
9:8530905 G A 0.077676 -3.8791e-06
9:8533697 G A 0.336950 3.0749e-05
9:8542391 C T 0.622718 2.2496e-05
9:8547941 A C 0.043157 -1.3004e-05
9:8548306 A C 0.322483 1.3333e-05
9:8550906 T C 0.088953 1.5964e-06
9:8551721 A G 0.159690 2.4290e-05
9:8557158 T C 0.057178 1.2121e-05
9:8557264 A G 0.255072 4.3331e-06
9:8565148 A G 0.058409 -9.3538e-06
9:8567117 T G 0.774092 1.8698e-05
9:8571121 C T 0.065073 2.2600e-05
9:8572845 A G 0.046472 -7.9200e-06
9:8585367 A G 0.033223 -2.2246e-05
9:8590597 C T 0.033175 -5.5067e-06
9:8592420 G T 0.034117 2.1862e-06
9:8595416 T C 0.418025 8.0277e-05
9:8598568 G A 0.242747 5.0264e-05
9:8602246 C A 0.026855 1.0251e-05
9:8602323 A G 0.247568 2.1704e-05
9:8620382 C T 1.081178 -6.7431e-06
9:8629920 C G 0.038802 7.7335e-06
9:8630084 G C 0.406581 2.2557e-05
9:8631468 G A 0.028300 1.7059e-06
9:8639187 C T 0.122149 4.7334e-07
9:8645448 C A 0.185025 5.2328e-05
9:8661349 C T 0.080851 -1.0037e-05
9:8662440 C T 0.265142 4.2279e-06
9:8664838 T G 1.250757 1.3029e-05
9:8672042 G A 0.189819 6.6860e-06
9:8675954 A G 0.035719 5.6862e-06
9:8678637 T C 0.026865 5.3948e-06
9:8682672 G A 0.265523 -1.1481e-05
9:8688132 T C 0.396841 1.7896e-05
9:8695013 A G 0.053700 -9.0843e-06
9:8700396 G T 0.731193 -1.1650e-05
9:8702221 C A 1.369931 -2.8086e-05
9:8703152 C T 0.132539 -4.3681e-05
9:8710098 A G 0.219251 -1.9655e-05
9:8714991 G A 0.987465 -4.3099e-05
9:8716797 T G 0.029629 1.8150e-05
9:8718572 C T 0.256894 -1.7723e-05
9:8718832 T C 0.214209 -9.9253e-06
9:8724447 A C 0.037520 3.8876e-06
9:8726153 C T 1.084305 -4.4541e-05
9:8732053 G A 0.058096 -3.0407e-05
9:8735082 A G 1.357668 -2.1514e-05
9:8736622 C G 1.625853 -4.4064e-05
9:8739025 A G 0.023551 -3.3609e-06
9:8739061 T C 1.092278 -4.4734e-05
9:8751486 C A 0.088361 -2.9827e-06
9:8753396 A G 0.045615 4.6314e-07
9:8757976 G T 0.023486 -6.0120e-06
9:8759490 C G 0.058185 8.4795e-06
9:8766370 C T 0.022966 -4.3166e-06
9:8767412 T C 0.030170 -5.5910e-06
9:8773599 C T 1.413150 -3.3946e-05
9:8775019 A G 0.023717 1.1831e-05
9:8778133 C T 0.262606 1.1946e-05
9:8779297 C G 0.333560 1.7039e-05
9:8783029 G C 0.865041 1.4112e-05
9:8785650 C A 0.161485 -1.9765e-05
9:8787128 A G 0.042229 8.6212e-06
9:8792394 A G 0.025733 -9.2353e-06
9:8793053 A G 0.405929 -7.3244e-06
9:8793156 G A 0.047951 1.1654e-05
9:8794816 C G 0.190757 -1.7091e-05
9:8795072 A C 1.336011 -1.4126e-05
9:8796449 T C 0.871171 -5.4659e-06
9:8797445 G T 0.073467 3.9269e-05
9:8802178 T C 0.046091 5.7305e-06
9:8803221 C G 0.226506 1.9198e-05
9:8803388 A G 0.112687 -4.7477e-06
9:8804761 C T 1.423251 -1.8799e-05
9:8808633 G C 0.035851 -6.2923e-06
9:8809042 G A 1.486375 -1.5807e-05
9:8810991 C T 0.137968 -1.7080e-05
9:8812415 T C 1.097106 1.6230e-06
9:8812871 C T 0.509334 4.4959e-07
9:8812996 T C 1.733920 6.8626e-06
9:8816665 C T 1.309234 5.0092e-06
9:8823081 C T 0.064070 1.7787e-05
9:8823379 T C 0.044929 1.9726e-05
9:8830857 T C 0.829169 1.8135e-05
9:8832169 T C 1.028093 1.2250e-05
9:8839965 A G 1.718461 7.1572e-06
9:8842591 C A 0.121340 5.2942e-06
9:8843207 C A 0.223277 -8.4719e-08
9:8844295 T C 0.036558 1.7875e-05
9:8848256 G A 0.494827 1.6906e-05
9:8851248 A G 0.352908 7.4284e-07
9:8857245 T C 0.057647 1.2884e-05
9:8858488 A G 0.026502 -9.6098e-06
9:8859138 G A 1.181772 -3.7453e-06
9:8864848 G A 0.113472 -5.3918e-06
9:8867519 G A 1.594864 -1.2136e-05
9:8870795 C G 0.074799 1.4339e-05
9:8870869 T C 0.083605 -1.1902e-05
9:8870985 C A 0.199828 8.3607e-06
9:8873659 C T 0.699051 3.5932e-06
9:8873805 C T 0.032614 -1.4965e-05
9:8877233 A G 0.033124 -4.9114e-07
9:8879118 T C 0.362380 -6.8141e-06
9:8879472 G A 0.196921 1.0777e-05
9:8884503 G C 0.457069 -1.3979e-06
9:8885088 G C 0.269052 -1.1011e-05
9:8888244 G A 0.056155 -1.0898e-05
9:8889369 A C 0.213356 8.0417e-06
9:8889419 A C 0.196605 -1.0967e-05
9:8890385 A G 0.578252 7.6573e-06
9:8894013 A G 0.874227 -7.5444e-06
9:8894396 A G 0.106646 5.9855e-06
9:8895843 T C 0.225415 -2.5435e-05
9:8904256 C T 0.900851 2.4909e-05
9:8906136 C T 1.301965 3.1951e-05
9:8907666 T G 0.435888 1.1609e-06
9:8915142 C T 0.566985 7.5711e-06
9:8918851 T C 0.023833 -2.4406e-05
9:8921130 A G 0.321681 5.3798e-06
9:8923715 C T 0.315765 -4.1336e-06
9:8924538 T C 1.191597 -1.0776e-05
9:8925738 T G 0.666029 -7.4643e-06
9:8926956 C T 0.840848 -6.7684e-06
9:8931671 G T 0.677309 -6.9279e-06
9:8933266 G T 0.072015 6.2107e-06
9:8938579 G C 0.316697 1.8002e-06
9:8941556 G A 0.953773 -2.0289e-06
9:8942258 G T 0.035069 -9.0305e-06
9:8945265 T C 0.398446 -7.0367e-07
9:8950040 T C 0.042508 3.4780e-05
9:8950519 C T 0.722840 -1.1792e-05
9:8951031 A G 0.032699 -1.3636e-05
9:8953340 C T 1.730819 -3.1002e-05
9:8955536 G A 0.033427 5.3837e-06
9:8956534 T C 1.900188 -2.3754e-06
9:8958023 T C 1.933204 -2.2933e-06
9:8960195 G A 0.136924 -1.5305e-05
9:8961552 C A 0.066409 -5.5476e-06
9:8974353 C T 0.980407 -3.3133e-06
9:8981295 A G 0.035753 1.6566e-06
9:8982308 A G 0.397490 3.7038e-06
9:8986723 G C 0.028858 -5.4535e-06
9:8995332 G A 0.048400 3.1282e-06
9:8995470 A G 0.037976 4.2216e-06
9:8995607 G A 0.091901 -7.7157e-06
9:8995956 A G 0.143717 2.2130e-05
9:8997520 C T 0.100563 2.6671e-06
9:8999510 T C 0.318261 -6.3224e-06
9:9000033 A C 0.688569 -1.8222e-05
9:9000709 C A 1.261045 -1.1574e-05
9:9000961 T C 0.024339 1.5019e-05
9:9001207 C T 0.702390 -1.2660e-05
9:9001721 A G 0.286806 2.0848e-05
9:9001759 A G 0.083275 -1.5748e-05
9:9004339 C T 0.170338 -8.4886e-06
9:9004839 T G 0.095773 -1.5523e-05
9:9006519 G C 1.705599 -2.1332e-05
9:9011979 G A 0.678734 -1.8962e-05
9:9014415 C G 0.794766 -1.7957e-06
9:9016645 A G 0.138754 -1.8792e-06
9:9016814 T C 0.047802 1.8700e-06
9:9016897 A G 0.775336 -7.0918e-06
9:9017136 T C 1.979859 -1.9678e-05
9:9020223 C T 0.455879 -9.8140e-06
9:9022772 A G 0.248507 1.3766e-05
9:9025259 A G 0.051531 1.3835e-05
9:9025443 C T 0.057834 -1.8139e-05
9:9027919 T C 0.202160 -4.7056e-05
9:9028540 A G 0.031353 5.9970e-06
9:9028942 C T 0.311689 -9.9327e-06
9:9030175 G A 0.178803 9.9038e-06
9:9031048 T C 0.034814 4.1782e-06
9:9032560 C T 0.588217 7.2034e-06
9:9033781 C A 0.731635 -5.7302e-06
9:9037294 A G 0.100890 8.0864e-06
9:9038481 T C 0.048556 -2.2185e-05
9:9038508 G T 0.071066 -6.6351e-06
9:9041652 C G 0.022177 -8.4957e-06
9:9042311 T C 1.370601 -1.0009e-05
9:9042359 C T 0.073786 4.1689e-06
9:9050106 A G 0.230086 -4.5574e-06
9:9054313 C T 1.050678 1.8034e-05
9:9056791 T C 0.237195 1.4868e-05
9:9058949 T A 0.032312 -1.4738e-05
9:9061819 A G 0.657366 -1.4877e-05
9:9064330 C T 0.786807 1.1252e-05
9:9065718 G A 0.135051 8.5993e-06
9:9065910 T C 0.045476 -2.9725e-07
9:9068153 T C 0.048743 1.9049e-05
9:9069548 T G 0.812031 1.3679e-06
9:9069573 A G 0.107975 -2.6721e-06
9:9071242 G A 0.083047 -9.3720e-06
9:9071708 T C 0.118351 1.7002e-06
9:9071742 C G 0.040325 -1.6615e-05
9:9073326 A G 0.052626 9.3461e-06
9:9077607 T G 1.552743 2.5216e-05
9:9079698 A C 1.197312 3.5805e-05
9:9087549 T C 1.424400 4.5529e-05
9:9101611 A G 0.087899 7.4660e-07
9:9104869 G A 0.186303 9.0062e-06
9:9105380 C A 0.033196 -9.5620e-06
9:9106354 A G 0.216392 2.7587e-05
9:9109538 T C 0.163844 9.9523e-06
9:9130794 A G 0.449882 1.3765e-05
9:9135358 T C 1.208317 2.5972e-05
9:9139214 C G 0.053296 2.0452e-05
9:9139360 A G 1.118695 2.3267e-05
9:9139951 T G 0.092618 1.6924e-05
9:9141261 T G 0.277749 5.7443e-06
9:9145908 T C 1.035960 3.4449e-05
9:9149387 G A 0.282005 1.1525e-05
9:9149948 A G 1.360187 6.9066e-05
9:9151355 T C 0.145142 2.9219e-05
9:9155069 T C 0.046717 1.2182e-05
9:9155502 G T 0.035178 7.9488e-06
9:9161898 C T 0.791723 2.0053e-07
9:9162858 T C 0.032655 -1.7957e-05
9:9164232 G A 0.087430 -1.4309e-05
9:9164473 G A 1.541269 -3.7263e-05
9:9165730 G A 0.096042 -2.3261e-06
9:9165775 C G 0.062992 -7.8321e-08
9:9165805 G T 0.340105 -5.4330e-06
9:9172356 G A 0.168519 3.2416e-06
9:9173692 G A 0.251420 -6.5516e-06
9:9182216 A G 1.116182 -4.4216e-06
9:9183809 T C 0.096348 -2.2160e-06
9:9187451 C T 0.755512 3.1202e-05
9:9189356 T C 0.439257 1.8740e-05
9:9190199 A G 0.139253 4.4859e-06
9:9191014 C T 0.595856 8.3499e-06
9:9191661 C T 0.558275 -1.3088e-05
9:9194687 C T 0.163633 -2.9887e-06
9:9196692 C T 0.263609 -2.8647e-05
9:9197160 C T 0.323041 1.0344e-05
9:9197324 A G 0.351433 1.3837e-05
9:9202950 T C 0.040961 -6.3468e-06
9:9215842 G T 0.517555 -1.0276e-05
9:9218633 C G 0.052833 1.4927e-05
9:9222770 T C 0.035117 1.3324e-05
9:9230415 G A 1.875974 1.8798e-05
9:9231566 G T 0.280118 3.4790e-05
9:9254658 T C 0.112541 -2.8565e-05
9:9259904 A G 0.209623 -2.9557e-05
9:9260262 C G 0.098374 -1.6647e-05
9:9261737 A G 0.302819 1.3908e-06
9:9276887 T C 0.096783 -1.0532e-05
9:9283994 T C 0.025774 6.5263e-06
9:9292356 T G 0.032557 3.0831e-06
9:9294304 T C 0.354367 -9.9286e-06
9:9297702 A G 0.033573 3.7944e-06
9:9300845 T C 1.435374 6.0171e-06
9:9305242 T G 0.037667 -1.9292e-05
9:9309847 A G 0.323561 -9.1495e-06
9:9315686 G T 0.082673 -5.8362e-06
9:9317368 G A 0.207811 5.5847e-07
9:9321951 C A 1.461665 3.9395e-05
9:9322386 A G 0.078380 1.7854e-05
9:9330061 C T 0.185909 -3.3748e-05
9:9340127 C T 0.287380 2.1608e-05
9:9345787 T C 0.026590 8.8418e-06
9:9348547 G T 0.033689 2.0779e-06
9:9348853 C T 0.592082 1.5826e-05
9:9349679 A C 0.100451 -2.4910e-05
9:9351060 T C 0.026831 2.8549e-06
9:9351920 C T 0.131373 -1.9987e-06
9:9356036 T C 0.176444 2.4236e-05
9:9357444 G A 0.286585 8.1825e-06
9:9357471 G T 0.283297 2.5522e-05
9:9377309 G T 0.038245 1.4151e-05
9:9377679 C A 1.134592 -1.3528e-05
9:9378815 T G 0.475883 -5.2887e-06
9:9393484 T C 0.036045 1.2530e-05
9:9398459 C T 0.556235 -2.7502e-05
9:9398971 T G 0.069809 4.2411e-05
9:9404584 C T 1.758188 -1.0322e-05
9:9404773 C T 0.047040 -7.4408e-06
9:9412518 T C 0.434987 -1.4543e-05
9:9420777 A C 0.116437 -3.4536e-07
9:9421891 A G 1.640146 -2.3246e-06
9:9422859 C A 0.239715 -2.0944e-05
9:9423378 A G 0.104358 -1.7977e-06
9:9432198 C G 0.307813 7.8507e-05
9:9433008 G A 0.124420 -2.9381e-06
9:9433131 G A 0.895534 -2.3089e-05
9:9436444 G C 0.884753 -3.1222e-06
9:9438622 T C 0.194643 -1.3156e-05
9:9441229 G A 0.626377 -5.1081e-06
9:9445314 C A 1.063913 1.5317e-05
9:9448103 G A 0.028015 2.1675e-05
9:9457189 C T 0.244430 -2.1973e-05
9:9459009 C T 1.014752 7.5814e-06
9:9461175 A G 0.212812 9.3356e-06
9:9465841 G A 1.700836 -1.1616e-05
9:9477435 G T 1.464841 6.9064e-06
9:9479554 G A 0.245709 -1.8972e-06
9:9480284 C T 0.241483 -1.1593e-05
9:9481247 C G 0.391031 -4.1448e-05
9:9484435 A C 0.036823 1.1648e-05
9:9498171 T C 0.130176 2.0463e-06
9:9504580 G T 0.123431 -2.2254e-05
9:9506817 C T 1.301000 -1.7007e-05
9:9508784 A C 0.086903 -3.2396e-06
9:9515401 A C 0.857360 5.0062e-06
9:9517454 C A 0.031975 2.2074e-06
9:9531084 A C 0.380243 2.8184e-05
9:9533062 C T 0.424573 3.4612e-05
9:9540483 G A 0.531742 2.7084e-05
9:9541102 C T 0.040522 -5.1894e-06
9:9547192 T C 0.052106 1.0473e-05
9:9553037 C T 0.138431 8.3123e-06
9:9554800 C T 0.047706 1.0861e-05
9:9556992 C T 0.253555 -1.3189e-05
9:9557973 A G 0.125841 1.9986e-05
9:9560151 T C 0.675888 2.5852e-05
9:9563486 G A 0.084819 8.6091e-06
9:9563951 G A 0.042481 2.9062e-06
9:9564031 C T 0.122676 2.9015e-06
9:9566956 A C 0.185963 -1.3475e-05
9:9567032 C T 0.067915 6.5219e-06
9:9588336 G A 0.727304 1.7591e-05
9:9599193 C T 0.216375 -4.4747e-05
9:9601580 G A 0.252461 -4.7960e-05
9:9616333 A G 0.089120 7.6897e-06
9:9617488 C A 0.087454 4.8631e-06
9:9629920 G A 0.181370 -7.4636e-05
9:9633698 G T 0.294914 -2.5499e-05
9:9635801 A G 0.040743 -3.1509e-06
9:9637042 T C 0.186490 -6.4038e-05
9:9640335 G T 1.074286 -1.1992e-05
9:9641177 A G 0.047043 -1.2355e-05
9:9652234 C G 0.203904 2.5012e-07
9:9667476 C T 0.031462 8.6475e-06
9:9683033 G A 0.780450 -3.4962e-05
9:9687742 C T 0.211000 -3.0154e-05
9:9688265 G T 0.056376 6.5458e-06
9:9695050 T C 0.099788 -2.9159e-07
9:9704501 T C 0.140647 -3.8500e-05
9:9713343 C T 0.037378 -9.0343e-06
9:9722779 C T 0.172694 4.6887e-06
9:9724976 A G 1.072930 1.7908e-05
9:9726774 G A 0.597019 -1.6744e-05
9:9732148 T C 0.020440 -1.4131e-05
9:9744169 A G 0.772769 1.8004e-05
9:9744225 C A 0.108233 -2.9600e-05
9:9749627 A C 0.868978 1.3519e-05
9:9754840 T C 0.088355 3.8050e-06
9:9756334 T G 1.895938 1.2935e-05
9:9759390 A G 0.109049 -3.8980e-05
9:9759544 G T 0.026182 7.0144e-06
9:9771657 T C 0.024489 -8.8260e-06
9:9771815 G T 0.587139 -2.4939e-05
9:9772611 G T 0.818490 -5.6987e-06
9:9776856 G C 0.119347 7.9723e-06
9:9778552 C T 0.783469 -7.4139e-06
9:9782277 A G 0.853372 -1.0425e-05
9:9783275 A G 0.620389 9.3767e-06
9:9783919 T C 0.197084 1.6951e-06
9:9786586 G C 1.241493 9.4908e-08
9:9796577 C A 0.099805 7.6276e-06
9:9799050 A G 0.110283 -4.5232e-06
9:9801733 G A 0.043038 1.9966e-05
9:9801755 A G 1.027528 -4.4209e-06
9:9802779 C T 0.050790 4.5923e-06
9:9812684 C T 0.062961 3.5437e-06
9:9815322 C G 0.061937 2.6118e-05
9:9816063 A G 0.240514 7.4353e-06
9:9818094 C T 0.774442 -1.0312e-06
9:9824421 T C 0.047448 1.6628e-05
9:9829785 C T 0.048373 -2.0681e-06
9:9836246 A C 0.098102 3.7443e-06
9:9845602 A G 0.387801 -4.0261e-06
9:9852432 C T 1.681474 -9.6498e-06
9:9855408 A C 0.071461 -8.1343e-06
9:9858820 C T 0.119014 1.9455e-05
9:9859469 T C 0.087474 3.8290e-05
9:9859571 C A 0.084244 2.6343e-07
9:9859750 G T 0.174917 2.3144e-05
9:9860780 C T 0.024397 -2.0485e-05
9:9863227 G T 0.360966 -1.4408e-05
9:9867163 G T 0.059980 -9.7823e-06
9:9874252 A G 0.036932 -1.3701e-05
9:9876907 G A 0.057256 6.1077e-06
9:9878633 C A 0.080810 1.1911e-05
9:9880755 G A 0.036868 1.0061e-06
9:9881918 C T 0.039955 6.8727e-06
9:9883425 T G 0.047288 5.0359e-06
9:9884561 T C 0.030683 2.1048e-06
9:9886326 A G 0.255153 -1.7938e-05
9:9886403 C A 0.299817 -2.1313e-05
9:9888702 T C 0.034583 6.6996e-07
9:9890962 T C 0.464103 -7.6211e-06
9:9893071 A G 0.442171 -1.7536e-05
9:9894599 C G 0.029313 -1.0883e-05
9:9894738 C T 0.403746 9.9683e-06
9:9894806 T C 0.028579 -1.7435e-05
9:9896256 A G 1.803613 -2.1562e-05
9:9896494 G T 1.440906 -7.5688e-06
9:9898870 G T 0.375538 -7.2649e-06
9:9904274 A G 0.163470 5.3047e-06
9:9904481 C T 0.107615 1.1679e-05
9:9905096 C T 0.044320 6.0111e-06
9:9906396 G A 1.637569 8.6999e-07
9:9906906 G C 0.275964 4.2958e-06
9:9906970 T C 1.062866 1.0735e-05
9:9907092 C G 0.074864 -8.1003e-07
9:9908296 G A 0.335542 1.8939e-07
9:9908821 T C 0.334029 5.8294e-05
9:9909119 A G 0.393669 9.8309e-06
9:9909128 A G 0.085914 -7.1020e-06
9:9909232 C T 0.076659 -1.2190e-05
9:9909390 C G 0.023136 1.5685e-05
9:9909945 C T 0.027086 1.6813e-06
9:9910123 A G 0.641903 2.7276e-05
9:9910365 T G 0.076221 8.5917e-06
9:9910993 C T 1.243081 -1.0730e-05
9:9912827 C A 1.669313 3.3421e-06
9:9913444 T C 0.247983 2.1855e-05
9:9914448 T C 0.287431 1.4120e-05
9:9915288 G A 0.050532 -1.3194e-05
9:9918634 A G 1.955738 3.0474e-05
9:9918787 C A 0.027732 6.3154e-06
9:9919035 T C 0.990579 -2.7250e-06
9:9919631 T C 0.154607 -1.1767e-05
9:9919790 G T 0.067221 1.2417e-05
9:9919941 A G 0.471151 1.7389e-05
9:9920242 G T 0.053126 4.6132e-06
9:9927547 A G 0.114217 1.1989e-05
9:9929116 C T 0.055223 1.1117e-05
9:9929998 G C 0.052415 2.8135e-06
9:9937960 G A 0.604281 1.0980e-05
9:9940404 G A 0.659603 1.4130e-05
9:9948996 T G 0.044045 1.0636e-05
9:9951874 G A 0.052344 4.1415e-06
9:9953104 C G 0.028327 -5.3035e-06
9:9953234 G T 0.064063 -7.1375e-06
9:9955463 T C 0.046574 1.3434e-06
9:9959548 A G 0.033502 4.8068e-06
9:9961495 T G 0.484601 -1.8798e-06
9:9964131 A G 0.078719 1.8210e-06
9:9967081 T G 0.022799 -1.0980e-05
9:9968339 A C 0.282739 1.7665e-07
9:9969144 A C 0.050243 -2.0112e-05
9:9969896 T C 0.419813 -1.2969e-05
9:9969965 G C 0.139988 -1.5802e-05
9:9971262 G C 0.832552 -4.3288e-06
9:9975847 A G 1.607834 -7.8043e-07
9:9978798 A G 0.044667 8.7021e-07
9:9982967 C A 1.755794 -2.0709e-05
9:9990812 C T 0.634461 4.0004e-05
9:9992268 G A 0.038925 -9.4538e-06
9:9993972 A G 0.246440 -1.6607e-05
9:9995469 T C 0.055047 1.9503e-05
9:9998464 T C 0.032513 -1.7544e-05
9:10011536 C T 0.076187 1.5672e-06
9:10013742 A G 0.104973 -2.7574e-05
9:10024245 G A 1.116094 5.6644e-06
9:10027535 C T 0.034029 8.4860e-06
9:10030458 A G 0.550832 -1.2465e-05
9:10031779 A G 0.279887 -1.7973e-05
9:10040342 C A 0.029208 3.4110e-06
9:10040378 A G 0.195745 -1.2302e-05
9:10043014 G T 0.065365 6.5559e-06
9:10043190 C T 0.033577 -1.3086e-06
9:10044824 G A 0.159965 -9.8896e-06
9:10044857 T C 0.643943 -3.6039e-05
9:10057920 C T 0.102069 3.3381e-06
9:10072647 A G 1.432733 -9.3757e-05
9:10075983 A G 0.046839 -1.0696e-05
9:10077180 A C 0.517603 -6.5581e-05
9:10087393 G T 0.543547 -1.1408e-05
9:10089848 G A 0.420262 -2.8795e-05
9:10095897 T C 0.057403 4.9043e-06
9:10098543 G A 1.074388 -4.2142e-05
9:10105246 T C 0.233452 -1.0707e-05
9:10109957 C T 0.031129 -1.9594e-05
9:10110644 A G 0.082935 1.8500e-05
9:10114076 G C 0.062077 2.3031e-05
9:10117294 C T 0.051150 9.3351e-06
9:10119712 T C 0.243720 -1.3477e-05
9:10124920 T C 1.547779 9.7165e-06
9:10133062 C T 0.125464 -9.6428e-06
9:10136079 T C 0.236192 -1.5980e-05
9:10144327 C A 0.133402 1.1681e-05
9:10146521 T G 0.136965 -2.5467e-05
9:10146941 A G 0.064297 7.1560e-06
9:10148146 G T 0.138070 1.4218e-05
9:10148779 T C 1.342158 1.5880e-05
9:10157085 C T 0.339833 -1.9414e-06
9:10164807 G T 0.411008 -1.6760e-05
9:10172120 A G 0.030031 -1.3952e-05
9:10175169 C T 0.301092 -1.0839e-05
9:10176939 C T 0.059935 9.1655e-06
9:10181476 G C 0.088293 -1.9192e-05
9:10190864 C G 0.031629 9.2450e-06
9:10192290 C A 0.840715 -9.5655e-06
9:10197122 A G 1.817953 4.6824e-05
9:10203246 A G 0.230025 8.6793e-05
9:10212611 T G 0.285082 -6.1302e-06
9:10213455 G T 0.177090 -5.3677e-05
9:10222219 T C 0.058358 7.7349e-07
9:10226620 A C 1.742134 -1.1278e-04
9:10231672 C T 0.035899 -4.1016e-06
9:10236249 A G 0.992973 9.6390e-06
9:10236629 G A 0.094246 3.4228e-05
9:10237302 T C 0.227962 -3.2916e-06
9:10250280 G A 0.053007 1.5352e-05
9:10250307 T C 1.404552 -1.5433e-05
9:10251460 T G 0.092077 2.0285e-06
9:10258200 G A 0.378686 -2.1459e-05
9:10260263 T C 1.642767 -2.4734e-05
9:10260743 C T 0.114108 -2.6308e-05
9:10266271 T C 0.282202 2.7812e-06
9:10266719 G A 0.090547 1.9210e-05
9:10269025 T C 0.029048 -1.7408e-06
9:10276812 A G 0.132372 1.3314e-05
9:10277319 A C 0.563874 -4.7216e-05
9:10277548 G A 0.034488 -1.5513e-05
9:10277963 T C 0.040427 3.4582e-05
9:10278660 T C 0.319631 2.4266e-05
9:10278751 A G 0.212088 -1.0735e-05
9:10282919 T C 0.431862 3.3561e-05
9:10283245 C T 0.103654 -6.2773e-06
9:10290234 G A 0.065997 2.3150e-05
9:10292529 T A 0.051201 1.0502e-05
9:10320595 C T 0.026665 -9.3269e-06
9:10322961 C T 0.412150 1.0736e-05
9:10324297 A C 0.041386 1.5094e-05
9:10330727 C G 0.479501 1.3214e-05
9:10348518 T C 0.312192 4.6865e-05
9:10354770 C T 0.062958 1.0641e-05
9:10356340 C T 0.268290 -2.5530e-05
9:10356509 G A 0.439209 2.7243e-05
9:10358103 G A 0.048444 1.1510e-05
9:10360223 G C 0.358545 1.0651e-05
9:10361153 C A 0.273254 -2.1474e-06
9:10361438 C G 0.646847 4.0937e-05
9:10363043 G C 1.385394 -1.0157e-05
9:10365636 C T 0.114183 2.1525e-05
9:10369118 C T 0.219975 -9.2674e-06
9:10369673 T C 0.056767 -1.7431e-05
9:10371281 A G 1.498366 -3.0272e-05
9:10372027 A G 0.034365 9.9475e-06
9:10372532 G T 0.169974 2.4309e-05
9:10372700 C A 0.075306 -4.3973e-06
9:10373873 C T 0.074307 1.9028e-05
9:10382986 A G 0.043263 6.8181e-06
9:10394910 G A 1.719086 -4.6615e-05
9:10396754 T G 0.039550 -2.8040e-05
9:10403105 C T 0.149313 3.1799e-06
9:10416736 A G 1.619159 -5.6715e-05
9:10434956 A C 0.080443 5.5569e-06
9:10438983 T G 0.047635 1.5396e-05
9:10445182 A G 0.155994 2.4529e-05
9:10446618 C T 0.175764 1.0513e-05
9:10448624 T C 0.555242 2.4777e-05
9:10451672 C T 0.247456 -1.5429e-07
9:10451841 T C 0.038486 -5.9334e-06
9:10461507 A C 1.183522 3.9360e-05
9:10462560 C T 1.214376 1.1250e-05
9:10463303 G T 1.486066 1.6256e-05
9:10463662 C T 0.038663 -1.1999e-06
9:10463726 T C 0.146563 -3.5200e-05
9:10465773 C T 0.463505 1.7340e-06
9:10466253 T C 0.262211 1.8495e-05
9:10467074 T C 1.670221 -4.4119e-05
9:10468748 T G 1.140878 -2.6077e-05
9:10479902 T C 0.929178 -1.6496e-05
9:10480030 C T 1.327566 -7.5758e-07
9:10480040 T C 0.167999 1.9082e-05
9:10481205 T C 0.289179 -8.7183e-06
9:10486731 C T 0.037544 -8.4053e-06
9:10487130 T C 1.437272 3.0521e-05
9:10487610 T C 0.053629 2.0652e-05
9:10490935 G C 0.423210 2.0165e-05
9:10494095 A G 0.341550 1.3508e-05
9:10497345 A G 1.618907 1.0039e-05
9:10498582 G C 0.731764 1.2021e-05
9:10502487 T C 0.069435 2.2308e-05
9:10504220 C G 0.092394 -3.6330e-05
9:10504659 G T 0.025856 -9.6156e-06
9:10504752 T C 0.203717 8.8067e-07
9:10512307 C T 0.530573 -1.4587e-05
9:10512584 T C 0.597070 1.4563e-05
9:10518177 C T 0.693938 1.0299e-05
9:10522007 T G 0.425610 -3.8239e-05
9:10524338 G T 0.214604 2.1307e-05
9:10531820 A G 0.164565 6.0656e-06
9:10539852 C T 0.050926 1.1176e-05
9:10543846 G A 0.167016 -5.4288e-06
9:10555820 C T 0.078431 -1.1281e-05
9:10562824 C A 0.666392 -1.2243e-05
9:10569571 A G 0.390619 2.8580e-05
9:10581604 C T 0.029150 -1.7600e-06
9:10582847 T G 0.445309 -2.5546e-05
9:10592031 T C 0.185695 7.5684e-06
9:10594635 C T 0.688399 2.2219e-05
9:10596033 T C 0.103474 1.7796e-05
9:10598221 A G 0.260518 -3.2799e-05
9:10603449 T C 0.694859 1.8891e-07
9:10607960 T G 1.904417 2.2989e-05
9:10610091 T C 0.126837 3.7147e-06
9:10611282 C T 0.968348 -4.8477e-06
9:10611942 G C 0.088008 -2.1199e-05
9:10611985 A G 0.205614 -1.2283e-06
9:10615280 A C 1.670421 -1.5515e-05
9:10615489 G A 0.182638 8.1433e-06
9:10619518 C A 0.137808 -1.2409e-05
9:10620335 C A 0.486776 -7.1485e-06
9:10621216 T C 0.218547 -1.6304e-05
9:10626347 T C 0.264833 1.6334e-05
9:10638135 A C 0.186701 -1.8448e-05
9:10639741 C A 0.076693 2.6349e-05
9:10643006 A G 0.049481 9.7261e-06
9:10650558 T C 0.167210 -9.5781e-06
9:10652171 A C 0.117528 1.4470e-05
9:10652338 C T 0.029793 -1.5233e-05
9:10656795 T C 0.302781 -8.7336e-06
9:10656839 A G 0.033923 -1.7691e-06
9:10661677 A G 0.467221 -8.3567e-06
9:10665284 G A 1.715744 -6.7311e-06
9:10671290 T C 0.685867 1.8191e-05
9:10675420 T C 0.048226 1.2694e-05
9:10675442 A G 1.894928 -1.2308e-05
9:10675474 A C 0.822087 -4.9165e-06
9:10675827 C T 0.082796 3.6597e-05
9:10676462 C T 0.071291 3.7207e-06
9:10678556 T C 0.412674 4.0672e-06
9:10679109 A G 0.587710 1.0399e-05
9:10680025 T G 1.929749 6.7383e-06
9:10681096 C T 0.067371 -5.1056e-06
9:10682391 C T 1.772732 -2.4092e-06
9:10683423 G T 0.421224 3.5856e-05
9:10684803 A C 1.828326 -1.0154e-05
9:10684841 A G 0.888074 -2.0508e-05
9:10688320 G A 0.318383 1.3528e-05
9:10692286 C T 0.132348 7.1687e-06
9:10695314 A C 0.098738 -1.4975e-05
9:10695482 A C 0.365967 9.6772e-06
9:10699401 A C 1.389086 -1.3560e-05
9:10718437 A C 0.076846 -1.1603e-05
9:10721420 C G 0.361894 1.9532e-05
9:10725098 A G 0.554191 -3.9568e-05
9:10725243 G A 0.078454 -2.4829e-05
9:10725719 A G 0.109481 -1.0411e-05
9:10738492 A G 1.887235 1.1479e-05
9:10740440 T A 0.120979 2.0542e-05
9:10744474 G T 1.337089 3.6654e-05
9:10753385 T G 0.364424 3.5998e-06
9:10758044 C T 1.868573 5.3151e-07
9:10759347 G A 0.570035 -5.4910e-05
9:10761108 C T 0.880268 -3.2806e-05
9:10773234 C T 0.040658 1.8656e-06
9:10773566 A G 0.117780 -3.4081e-06
9:10773858 G A 0.260188 1.2303e-05
9:10774031 G A 0.042732 1.0436e-05
9:10786251 C T 0.443160 -1.4780e-05
9:10790825 C A 0.037361 -1.0804e-05
9:10796556 A G 0.040349 6.3787e-06
9:10799541 C T 0.028225 1.0033e-05
9:10804577 A C 0.099873 -2.6735e-06
9:10809784 C G 0.141184 2.5595e-06
9:10811628 C T 0.080243 -7.8200e-06
9:10811797 A G 0.145057 1.2560e-05
9:10816879 T G 0.419174 -1.3142e-05
9:10819554 T C 0.528458 -9.4502e-06
9:10823654 T G 0.068955 1.1063e-05
9:10831667 A C 0.109841 -1.7258e-07
9:10837802 G A 0.065957 -1.4911e-05
9:10855148 A G 0.263575 -1.7485e-05
9:10855887 G A 0.156691 -1.5506e-05
9:10857372 C A 0.076435 9.8591e-06
9:10867601 A G 0.517198 1.6603e-06
9:10869473 C G 0.094716 -8.2980e-06
9:10870427 C T 0.253943 -1.5013e-05
9:10874158 G A 0.077043 9.2655e-06
9:10875959 G A 0.078121 6.9139e-06
9:10878846 T C 0.188796 -1.1073e-05
9:10879518 G T 0.800396 6.1017e-06
9:10879676 T C 0.125695 -2.1093e-06
9:10880887 A C 0.447746 7.5408e-06
9:10888875 C G 0.877753 1.7238e-05
9:10904788 A G 0.065790 -1.4345e-05
9:10906058 A C 0.055400 1.1666e-05
9:10915323 G A 0.771957 7.2357e-06
9:10916021 A G 0.100978 -1.3324e-05
9:10917884 G A 0.265251 1.2559e-05
9:10918555 A G 0.023500 9.6183e-06
9:10920420 G A 0.084625 1.2314e-05
9:10921318 C T 1.167458 2.0867e-05
9:10924688 T C 0.126745 3.0225e-06
9:10928314 C T 0.958318 1.1499e-05
9:10931959 T G 0.882121 -4.7996e-06
9:10937761 C T 0.888758 -4.4768e-06
9:10947717 G C 0.264693 6.8737e-06
9:10953884 C G 0.076295 1.0762e-05
9:10957080 T C 0.053316 2.3886e-06
9:10957126 G A 0.094039 6.2215e-06
9:10957311 C T 0.701961 -2.6151e-06
9:10960011 G C 0.126089 1.7257e-06
9:10964646 T C 0.022211 5.1237e-06
9:10975456 A C 0.698592 -2.1475e-05
9:10979914 G A 0.072001 2.8774e-06
9:10991759 C T 0.302985 -8.5685e-07
9:10992116 C T 0.773851 -1.2609e-05
9:10997696 C A 1.980009 -2.3373e-06
9:10998220 G A 0.073423 8.4763e-06
9:10999517 A G 0.102365 -3.4259e-06
9:11003143 T C 0.703678 -1.2977e-05
9:11006068 C T 0.930548 1.3508e-06
9:11012612 T G 0.069683 3.1950e-05
9:11019168 G A 0.021752 1.2417e-05
9:11023192 C A 0.076652 -2.8239e-05
9:11039352 G A 0.055981 4.7402e-06
9:11039639 C T 0.698664 -3.4534e-06
9:11066449 A C 0.059402 -1.5495e-05
9:11068072 T C 0.170107 1.5179e-05
9:11071981 A G 0.392968 -4.0641e-06
9:11080045 T G 1.136727 -1.2257e-05
9:11084149 G A 1.188649 -9.9875e-06
9:11087352 A C 0.059735 -6.5051e-06
9:11094489 A C 1.364135 1.4560e-06
9:11098027 A C 1.411151 1.6530e-05
9:11100027 T C 0.056964 5.6499e-06
9:11100333 T G 0.053792 3.5351e-06
9:11104654 C G 1.761485 -1.3344e-05
9:11108113 G A 1.493579 3.4572e-05
9:11111007 A G 0.052690 1.5704e-05
9:11113864 G A 0.020991 -3.4361e-06
9:11117514 T C 1.819823 -8.2643e-06
9:11124108 G A 1.275243 1.0580e-05
9:11126656 G A 0.077394 -2.1867e-05
9:11130009 G A 0.237243 9.6745e-06
9:11131865 A C 0.044779 -4.0651e-05
9:11134674 A C 0.965016 3.8085e-06
9:11141424 A G 1.537855 -1.1069e-05
9:11144781 G A 0.950458 1.3952e-06
9:11157747 T C 0.030544 -5.9653e-06
9:11164177 G A 0.209378 6.5922e-06
9:11170110 A G 0.081623 -2.1306e-06
9:11186134 C G 0.058361 -4.8146e-06
9:11201804 C A 0.025182 -1.1123e-05
9:11218499 A C 0.367966 -5.0397e-06
9:11225906 T C 0.927523 1.2965e-05
9:11251894 T C 0.065470 3.3393e-06
9:11252968 T G 0.241748 5.1072e-07
9:11255090 G A 0.040407 3.1923e-05
9:11255243 G A 0.095277 3.0089e-05
9:11262339 C T 1.540150 5.1705e-06
9:11262531 C T 0.390153 -6.7808e-06
9:11264754 C T 1.426834 2.0506e-05
9:11267757 A G 0.143486 7.4192e-06
9:11274294 G A 0.098381 -1.6139e-06
9:11274773 T C 0.028722 -2.1973e-05
9:11275596 G C 0.037459 1.6155e-05
9:11275771 T C 0.067667 8.8516e-06
9:11284810 C T 0.042212 -1.0694e-05
9:11315721 A G 0.095974 -4.8506e-06
9:11324683 C A 0.375697 -6.7966e-06
9:11328136 G C 0.099353 3.1064e-05
9:11343385 G A 0.264765 3.0874e-05
9:11348631 T C 0.138706 -1.0117e-05
9:11357320 A C 0.104035 -5.5593e-06
9:11357946 C T 0.031799 1.3498e-05
9:11362671 T C 0.566988 1.3630e-05
9:11366995 T C 0.036480 4.2907e-06
9:11374988 T C 0.052748 -1.6236e-05
9:11376465 C T 0.082062 -1.2101e-05
9:11381601 T C 0.028327 8.2863e-06
9:11391869 A G 0.069836 1.6958e-05
9:11393939 A G 0.137968 -4.7685e-06
9:11397707 T C 0.025097 -9.7908e-07
9:11404794 T C 0.136768 -1.8224e-06
9:11405094 T C 0.080113 -6.6961e-06
9:11409578 A C 0.049212 -3.0431e-06
9:11414516 A G 0.370462 3.4685e-06
9:11419021 C T 0.031452 -6.0523e-06
9:11427601 C T 0.948615 -5.6239e-06
9:11432783 A C 0.020477 1.1171e-05
9:11444251 T C 1.332057 1.9141e-06
9:11448773 A G 0.449922 6.5875e-08
9:11449346 T C 0.446594 -9.8687e-06
9:11453713 C T 0.088800 -4.7565e-06
9:11469128 G A 0.037252 -6.0794e-06
9:11491105 G T 0.044262 -1.3742e-05
9:11496538 G A 0.083251 -8.4963e-06
9:11501589 G T 0.240959 8.4370e-06
9:11504455 A G 0.040400 2.2079e-05
9:11552089 T C 0.074422 1.3753e-05
9:11556256 C T 1.897057 -3.5723e-05
9:11559230 G A 0.046482 5.3299e-06
9:11563084 G A 0.456661 7.0145e-07
9:11565506 C T 0.330344 4.9539e-06
9:11573502 A G 0.058004 1.0080e-06
9:11584217 T C 0.034080 -2.6163e-06
9:11598491 A G 0.774653 -3.5143e-07
9:11598861 G T 0.139648 2.6621e-06
9:11601119 A G 0.038761 -8.7677e-06
9:11613940 A C 0.089997 -1.6874e-05
9:11617265 C T 1.597175 -4.0705e-05
9:11624106 G T 0.194354 3.9930e-05
9:11626108 C T 1.824416 -4.8816e-05
9:11644247 A G 0.315194 6.9385e-06
9:11645495 A G 0.857972 -2.7628e-06
9:11645851 G C 0.103361 -1.1688e-05
9:11645855 G A 0.026376 2.0158e-06
9:11649791 A G 0.066711 1.2457e-05
9:11652617 G T 0.058436 1.7513e-05
9:11652943 G A 0.053568 -9.2033e-06
9:11675511 T G 0.040818 -1.6909e-05
9:11691436 G A 0.044667 1.1006e-06
9:11695224 A G 0.124389 -3.7849e-05
9:11699120 C T 0.054537 6.7998e-06
9:11714077 C T 0.260913 5.0591e-05
9:11727911 T G 0.026240 7.2089e-06
9:11731076 T C 0.490608 -2.5536e-06
9:11734459 T C 0.052605 6.2236e-07
9:11739654 A G 0.437506 -1.1668e-05
9:11750023 G A 0.044871 -1.1286e-05
9:11752801 A C 0.036789 1.5838e-06
9:11767579 T C 0.733882 4.2491e-05
9:11778564 T C 0.038112 4.0239e-07
9:11786189 G A 0.041913 1.8505e-05
9:11793955 T C 0.789520 -2.7666e-05
9:11804714 A G 0.348703 -2.3768e-05
9:11811032 T C 0.027797 5.6962e-06
9:11813213 A G 0.233469 -2.9522e-05
9:11814454 G A 0.102532 -3.8951e-05
9:11819691 C T 1.505622 -1.4022e-05
9:11824265 G A 0.089150 -8.7870e-06
9:11829232 A G 0.507950 5.7537e-06
9:11829511 G A 0.261654 -2.9516e-05
9:11833354 G A 0.023299 -4.0587e-05
9:11857975 T G 0.029174 1.1790e-05
9:11867759 C T 0.308915 6.2082e-07
9:11868796 G C 0.445618 4.6026e-06
9:11869440 A G 0.055210 -1.7773e-05
9:11874039 T G 0.749712 4.1511e-06
9:11888402 C G 0.090949 3.0822e-05
9:11889096 T G 0.117158 -9.2770e-06
9:11901939 T G 0.063240 -1.3020e-06
9:11913010 A G 0.072508 -1.6935e-06
9:11914770 G A 0.047740 9.2900e-06
9:11940076 C A 0.045870 4.5604e-06
9:11951328 A G 0.743154 -2.0934e-05
9:11962518 T C 0.066147 -1.6912e-05
9:11963439 A G 0.809950 -3.4171e-05
9:11970830 C T 0.640404 -1.7611e-05
9:11982928 G A 0.096827 -4.8179e-05
9:11983850 C A 0.154270 -5.3295e-06
9:11991580 T C 0.292354 1.8092e-06
9:11996228 C T 0.113459 1.1628e-05
9:12015741 A G 0.924714 2.1803e-05
9:12030740 C A 0.503663 -1.7438e-05
9:12031921 G A 0.145931 4.0638e-05
9:12046118 G A 0.117838 -1.9922e-05
9:12056279 T C 0.111031 -1.2616e-06
9:12056887 A G 0.105602 1.8867e-06
9:12061500 G T 0.093131 9.3361e-07
9:12061706 G A 0.260304 1.2896e-05
9:12071175 T C 1.233605 -1.7411e-05
9:12075478 C A 0.837597 2.3666e-06
9:12090874 A G 0.118861 -3.0650e-05
9:12092035 A G 0.045323 -2.6323e-05
9:12094203 C T 0.491016 -1.0912e-05
9:12100614 T G 0.057052 -2.9638e-05
9:12105331 A G 0.053228 1.4791e-05
9:12108648 T C 0.222841 5.3196e-07
9:12124642 A C 1.650876 -4.3312e-06
9:12138638 A G 0.184614 -1.2463e-06
9:12146582 C A 0.759612 -1.3985e-06
9:12154384 G A 0.029820 -1.5676e-06
9:12154939 G A 0.196255 -7.7915e-06
9:12162866 T C 0.611604 3.2229e-06
9:12165758 T G 1.878290 -1.5235e-05
9:12166990 A G 0.047618 8.5949e-06
9:12168722 T C 0.034059 1.2015e-05
9:12170021 G A 0.146879 -6.2233e-06
9:12180594 G C 1.663411 5.5405e-06
9:12193649 T C 0.077499 -5.5033e-06
9:12196144 A G 0.039186 9.9313e-06
9:12197084 G A 0.177546 -6.0097e-06
9:12200696 C T 0.324129 -3.2631e-06
9:12206889 T G 0.023914 -3.6442e-05
9:12212956 T C 1.430894 -1.3698e-05
9:12213047 T G 0.199794 -1.8888e-06
9:12213165 T C 0.122904 1.1866e-05
9:12217876 A C 0.025128 1.7248e-05
9:12224908 C G 1.115893 8.4920e-06
9:12227068 G A 0.127374 1.7080e-05
9:12227114 T G 0.052639 2.7766e-06
9:12233221 A G 0.071641 5.8722e-06
9:12233760 T G 1.756314 -6.4705e-06
9:12237630 C T 0.108740 -2.6131e-05
9:12240411 G A 0.030388 -1.4522e-05
9:12241908 T C 0.382307 -4.2462e-06
9:12256058 G T 0.627271 -2.5385e-05
9:12264203 G A 0.919771 2.2986e-05
9:12265120 C T 0.085737 2.2865e-06
9:12271161 C A 0.113656 -2.0876e-05
9:12271492 T C 0.056886 1.6205e-06
9:12272133 G C 0.034274 -3.9007e-05
9:12272803 A G 1.683568 -2.6536e-06
9:12274713 C T 0.097371 -6.4891e-06
9:12274774 C T 0.696620 -2.0276e-05
9:12275319 A G 1.283416 9.9020e-06
9:12275962 G C 0.103732 2.0257e-05
9:12276668 A C 0.676599 -2.3301e-05
9:12276703 C T 0.024387 -4.8101e-06
9:12276932 G A 0.033271 -1.8235e-05
9:12277178 C T 0.249714 -3.7348e-06
9:12277356 A G 0.124502 7.3900e-06
9:12278150 G A 0.145366 -1.0984e-06
9:12278250 T A 0.049607 -3.0218e-06
9:12279200 G A 0.083299 -5.2322e-07
9:12280057 A G 0.481003 1.3314e-05
9:12281865 T C 0.022680 1.0286e-05
9:12283214 C T 0.038693 -1.2779e-05
9:12286336 A G 0.066191 -4.2258e-06
9:12287610 G A 0.306001 3.1518e-05
9:12287727 T C 0.526239 -5.6280e-06
9:12297578 C T 0.064542 -1.9177e-05
9:12299144 G T 0.117328 -7.9579e-06
9:12300040 T G 0.108182 -1.1795e-05
9:12300797 G A 0.092944 1.6710e-05
9:12302048 A G 0.776356 -2.4690e-05
9:12307907 G T 1.825157 8.0379e-06
9:12316830 G A 0.021793 -1.5398e-06
9:12317954 G T 0.051932 2.3125e-06
9:12318353 G T 0.600487 3.2743e-05
9:12319407 G C 0.041753 -1.5552e-06
9:12320761 A C 0.839790 5.8346e-05
9:12324308 A G 0.067687 9.2202e-06
9:12325197 A G 0.075099 -1.1146e-05
9:12325454 G A 0.227995 -8.3474e-06
9:12332790 T C 0.103640 -1.3974e-05
9:12349266 T G 0.068432 -2.0854e-05
9:12349588 G C 0.803976 -4.4037e-05
9:12350993 A G 0.235271 1.6290e-05
9:12356314 G T 1.672879 1.5610e-05
9:12357454 G A 0.190801 3.0774e-05
9:12360136 G A 0.090439 -4.2740e-06
9:12364913 T C 0.114873 3.2216e-06
9:12365147 C T 1.023401 -2.7664e-05
9:12365393 G T 0.051586 3.3585e-06
9:12370519 C T 0.899780 -3.3027e-05
9:12371727 C G 0.044374 -1.1194e-05
9:12377991 G A 0.075949 2.0880e-05
9:12378309 C A 0.040917 1.0321e-05
9:12382539 C A 0.691500 3.6404e-05
9:12386389 G A 0.051857 -5.7046e-06
9:12392007 C G 0.136965 5.7335e-06
9:12392452 C A 0.033468 1.9166e-05
9:12394936 T C 0.820061 3.1985e-05
9:12396731 G A 0.685234 2.6838e-05
9:12405940 T C 0.286840 -3.0302e-06
9:12414620 G A 0.039662 -7.1780e-06
9:12415123 G A 0.072865 -9.6180e-07
9:12429952 A G 0.133181 1.0522e-05
9:12439999 C T 1.148409 -2.0841e-05
9:12450879 T C 0.137196 2.7892e-05
9:12461053 T C 0.044405 -1.5719e-05
9:12461727 C A 0.077264 -7.8644e-06
9:12464101 T C 0.041066 -6.8323e-06
9:12464876 G A 1.564099 -6.6538e-06
9:12468757 A G 0.047900 -2.5325e-06
9:12472537 G T 0.373562 -2.2598e-05
9:12478994 C G 1.611893 4.1020e-05
9:12480164 G A 0.223549 -2.1624e-05
9:12481047 T G 0.048203 -1.3700e-06
9:12482266 G A 1.000452 1.6436e-05
9:12483221 A G 1.630670 6.8915e-06
9:12510946 C T 0.339142 -2.7921e-05
9:12512973 T C 0.554314 -2.6596e-06
9:12513121 G A 0.065906 -2.2262e-05
9:12515319 G A 0.063023 -2.6392e-06
9:12520329 G C 0.203411 3.9604e-05
9:12522453 C A 0.041134 4.3823e-06
9:12525175 G A 0.039690 -1.5602e-05
9:12526197 G A 0.050161 5.5719e-06
9:12530046 C T 0.129880 -1.6441e-05
9:12530324 A G 0.842439 -2.5962e-05
9:12539495 G C 1.747026 -4.9490e-06
9:12547685 T C 0.745272 -1.6441e-05
9:12563262 C T 0.038129 -1.7660e-05
9:12568887 T C 0.026372 2.0082e-05
9:12575458 A G 0.084190 8.3405e-06
9:12582565 T C 1.823026 -9.0615e-07
9:12585186 A G 0.318924 -2.1057e-05
9:12586372 T G 0.162008 -2.2218e-05
9:12593963 G A 0.023143 -2.4056e-06
9:12599803 T C 0.250234 -2.6900e-05
9:12605388 G A 0.104453 2.1276e-05
9:12605554 G A 0.022150 1.2402e-05
9:12613277 C T 0.056009 2.9869e-06
9:12617276 A G 0.047472 4.9195e-06
9:12622642 T C 0.302632 -5.2252e-05
9:12622925 G A 1.850112 -5.5785e-06
9:12624469 C T 0.043263 -1.5990e-05
9:12656787 G A 0.048502 1.6245e-05
9:12657532 G A 0.086294 -3.2254e-06
9:12663561 T C 0.152509 7.0960e-06
9:12666416 G C 0.227231 -1.1883e-05
9:12671693 A G 0.108121 -8.5726e-06
9:12672097 C T 1.385564 -1.2964e-05
9:12673031 G T 0.039822 3.3242e-05
9:12678258 T G 0.126181 4.5231e-05
9:12679143 T C 0.034767 1.3332e-05
9:12679559 G C 0.104851 1.6742e-05
9:12694255 A C 0.125348 4.1519e-05
9:12698363 C T 0.141732 -7.5717e-07
9:12701430 C A 0.142908 -3.1469e-06
9:12705095 G T 1.352715 2.1328e-05
9:12708747 G T 0.165599 -2.6150e-05
9:12709305 A C 1.328096 2.4030e-05
9:12711872 A G 0.093237 1.1853e-05
9:12737281 T C 0.142541 -8.1382e-06
9:12737581 C T 0.603261 5.7323e-06
9:12748972 T C 0.063464 9.6388e-06
9:12749300 G A 1.252471 -1.2153e-05
9:12753820 A G 0.042267 -1.6028e-05
9:12758194 A T 0.084846 1.9971e-05
9:12759133 A G 0.112762 1.9227e-05
9:12759234 A G 0.046503 2.2142e-06
9:12760664 G A 0.092798 -1.0351e-05
9:12761565 C T 0.146767 1.1799e-05
9:12762374 A G 1.257431 -2.1139e-06
9:12763001 G T 0.150854 1.8643e-06
9:12765297 C T 0.216110 -4.8658e-05
9:12766337 G T 1.871164 5.6881e-06
9:12766966 C T 0.065589 -7.7472e-05
9:12769160 C T 0.050525 1.0406e-05
9:12776630 C T 0.075731 5.2420e-06
9:12778043 C T 1.777995 1.0840e-06
9:12778079 A G 0.029952 1.0643e-05
9:12780295 T C 1.812707 1.1334e-05
9:12782334 A G 0.041199 -6.2891e-06
9:12786482 C T 0.733583 -1.1170e-06
9:12789867 G T 0.086342 -1.5885e-05
9:12790687 T C 0.020987 2.2045e-05
9:12791031 T C 0.246667 -6.1106e-05
9:12795698 C T 0.202942 -1.0664e-05
9:12797355 G C 0.052367 -5.4886e-06
9:12801878 G A 0.034059 -2.4189e-05
9:12803262 T C 0.299552 -2.7638e-05
9:12803588 T C 0.070720 3.6483e-06
9:12807800 T C 0.037323 -4.2332e-05
9:12808688 A G 0.217215 3.4710e-06
9:12809882 C T 0.487677 -8.7841e-06
9:12810730 C T 0.203116 -1.6478e-05
9:12812725 T C 0.284184 -2.6459e-06
9:12815681 A G 0.030673 -2.1182e-05
9:12818455 G T 0.504792 -1.4065e-05
9:12819591 T A 0.087409 2.2136e-05
9:12820991 A G 0.057780 -1.4753e-05
9:12822221 C T 0.064274 -8.9769e-07
9:12822487 C T 0.190081 -6.1769e-06
9:12822930 C T 0.199213 1.3523e-05
9:12825978 A G 1.231593 -3.2908e-05
9:12826420 A C 0.187194 -2.0723e-05
9:12829110 G A 1.142752 -4.5910e-05
9:12830070 A G 0.640656 -2.2549e-05
9:12831389 C A 0.186909 -3.4660e-06
9:12833755 C A 0.129112 -2.5023e-06
9:12835553 G A 0.060405 5.1623e-06
9:12841329 G A 0.056699 9.2640e-06
9:12842241 C T 0.095929 -1.3612e-06
9:12846491 T C 1.078784 -3.6152e-05
9:12850695 T C 0.209932 -1.9276e-05
9:12852772 A G 0.070992 4.5709e-06
9:12852862 A C 0.124835 -9.8719e-06
9:12855645 G A 0.021993 -1.7602e-05
9:12861280 C A 0.377057 -1.9634e-05
9:12873607 T G 0.150782 -4.3536e-06
9:12884003 T C 1.834211 -1.1993e-05
9:12886899 C A 0.511898 1.1811e-06
9:12887371 C T 0.398262 -2.6920e-05
9:12890601 C T 1.457905 3.6672e-05
9:12897342 G A 1.419042 1.3835e-05
9:12900789 C T 0.165089 2.9613e-05
9:12901747 G C 0.368279 2.9442e-05
9:12902012 T C 0.226122 2.5632e-05
9:12903747 T G 0.022874 9.7918e-06
9:12904551 C T 0.300823 9.9572e-06
9:12906962 T G 0.788252 -7.3899e-06
9:12909292 G T 0.416356 -3.5784e-05
9:12913298 T G 1.848864 -6.2457e-06
9:12914658 C T 0.378757 8.4634e-06
9:12916710 C A 0.385077 2.7093e-05
9:12921348 A G 0.031078 -1.8539e-05
9:12922330 A G 1.403195 2.8083e-06
9:12924014 C A 0.035491 1.7212e-05
9:12924111 A G 0.242132 1.8100e-05
9:12924211 G A 0.596431 -1.5263e-05
9:12924800 C G 0.099761 -1.3210e-07
9:12925921 A G 0.398143 -2.6725e-06
9:12930315 C T 0.375051 2.1314e-05
9:12930974 C T 0.117175 1.2231e-05
9:12931403 A G 0.389776 1.6759e-05
9:12934851 C T 0.781946 4.4071e-06
9:12935617 A G 0.575536 1.7307e-06
9:12940570 T A 0.032723 1.0320e-05
9:12940748 A C 0.126191 -3.1952e-05
9:12941365 C T 0.324204 1.3037e-05
9:12942764 T C 1.426154 -1.2559e-05
9:12943601 T A 0.079593 -8.6049e-06
9:12945146 A G 0.062526 1.7031e-06
9:12946419 C A 0.066620 -9.4605e-06
9:12946957 A G 1.797609 1.6271e-05
9:12947268 A G 0.066133 -8.5730e-06
9:12947761 T C 0.418505 5.6575e-06
9:12955636 A G 1.155012 1.9089e-05
9:12955842 T C 0.055366 -6.4282e-06
9:12957958 C T 0.780286 -2.6882e-05
9:12964777 T G 0.048573 -2.2782e-05
9:12965201 T C 0.335532 -4.0822e-06
9:12968573 A G 1.815213 -1.4743e-05
9:12986799 C T 0.026502 1.3453e-05
9:12987911 T G 1.834340 -7.0786e-06
9:12988126 G A 0.556986 3.1570e-05
9:12990156 A G 0.069628 -4.5293e-06
9:12991511 A G 0.038663 -4.2585e-06
9:13001645 C T 0.031350 -2.1387e-05
9:13002317 T C 0.031003 8.3294e-07
9:13004227 T C 0.091088 4.0076e-06
9:13007129 C T 1.880571 -3.6385e-07
9:13010191 C T 1.854161 -9.3696e-06
9:13014232 G A 1.738288 1.2837e-05
9:13025284 T G 0.416567 9.3457e-06
9:13027530 G A 0.846903 -1.4102e-05
9:13032397 C T 0.142048 5.8749e-06
9:13033449 A C 0.038625 -3.0505e-06
9:13034420 A G 0.512431 2.7505e-05
9:13034734 T C 0.943458 -8.9253e-06
9:13045827 G A 0.051127 -1.3184e-06
9:13046042 C A 1.002302 1.7498e-05
9:13047289 A G 0.051983 -8.3585e-06
9:13047925 T G 0.690946 -1.5477e-06
9:13049379 T C 1.014609 2.3216e-06
9:13052570 G A 0.380535 1.7725e-05
9:13060614 A G 0.858040 -1.5313e-05
9:13063791 T C 0.472919 -5.8323e-06
9:13064793 C T 1.009754 -5.4677e-07
9:13068475 T G 0.079233 1.0580e-05
9:13072341 C T 0.108332 -4.5948e-06
9:13073919 T C 0.353891 3.3092e-06
9:13084183 C T 0.802161 -2.4893e-05
9:13092788 G T 0.915062 -4.7328e-06
9:13094902 G A 0.193253 9.1259e-06
9:13096013 C T 1.979751 -3.7694e-06
9:13096758 C T 0.092530 1.2136e-05
9:13097571 T C 0.122332 -9.9396e-05
9:13097608 G A 0.897390 2.2273e-06
9:13105638 C T 1.891229 -1.6942e-05
9:13105859 A G 0.084938 -1.4034e-05
9:13107601 G A 0.671900 2.8305e-05
9:13110844 C T 0.130795 1.7679e-05
9:13112024 T C 0.087712 6.5224e-06
9:13112331 G A 0.095678 1.4357e-05
9:13115422 G T 0.592127 -5.9413e-06
9:13116323 C T 0.092825 1.4699e-05
9:13120380 T C 1.092312 1.0638e-05
9:13133479 A G 0.307579 4.6367e-05
9:13146599 A G 0.629858 3.4058e-05
9:13148739 C A 0.076989 1.8486e-05
9:13149947 C T 0.027409 -1.5870e-06
9:13152048 G A 0.026638 7.3295e-06
9:13171366 T C 0.051817 -1.4991e-05
9:13181456 C T 0.076958 -1.5609e-06
9:13189017 C T 0.031853 -5.0636e-06
9:13209807 C A 0.257686 -1.4597e-04
9:13214871 A C 0.072236 6.0732e-06
9:13221628 C A 0.172293 -1.5155e-07
9:13224491 A G 0.022136 -4.6477e-06
9:13227063 C T 1.718508 -8.2120e-06
9:13229650 G A 0.030768 3.6856e-05
9:13230642 C T 0.119861 1.3033e-05
9:13233517 C G 0.027239 4.2390e-06
9:13235662 C T 0.024652 1.3291e-06
9:13247519 C T 0.022167 -2.0812e-05
9:13257251 T C 0.051915 1.2626e-05
9:13260323 T G 0.570844 -3.7233e-05
9:13277260 G A 0.336089 7.8775e-06
9:13279112 A G 0.021643 1.5758e-05
9:13279498 G A 0.021783 1.5292e-05
9:13280635 A G 0.021419 1.1464e-05
9:13281895 A G 0.031255 -2.4179e-06
9:13284056 G A 0.133909 -2.5011e-05
9:13285909 G A 0.170776 5.7785e-06
9:13290746 C T 0.047761 -2.8576e-05
9:13299306 A G 0.021789 -3.9302e-06
9:13300442 G A 0.158653 -2.2520e-05
9:13301146 C G 0.190417 -1.0457e-05
9:13309191 G T 0.051273 2.1495e-05
9:13315466 G A 0.498710 1.7538e-05
9:13316950 T C 0.025162 7.5552e-06
9:13318513 A G 0.028813 1.2500e-05
9:13322007 G C 0.180252 3.8334e-06
9:13347937 C T 0.271510 -1.5278e-04
9:13357550 G A 0.200467 -2.7322e-06
9:13362974 G A 0.417060 1.8825e-05
9:13365816 A G 0.510823 1.0650e-05
9:13365907 T C 0.082065 -9.0596e-06
9:13367572 C G 0.033658 3.5794e-05
9:13373812 T C 0.113173 -9.2637e-06
9:13374657 G A 0.034192 3.4565e-05
9:13377511 G A 0.149796 -1.4741e-05
9:13380289 A C 1.625860 6.3166e-06
9:13380507 C T 0.812031 -2.7751e-05
9:13381524 G T 0.039747 -2.3943e-05
9:13387483 A G 0.029058 3.5842e-05
9:13396958 C T 0.324601 -1.0223e-05
9:13398918 T C 0.335039 5.1828e-05
9:13399199 C T 0.230692 -2.1853e-05
9:13406819 G A 0.042331 2.5782e-05
9:13416702 T C 0.065851 -2.9287e-05
9:13427691 A C 0.058936 -5.3647e-06
9:13435487 T C 0.103470 1.1033e-05
9:13435926 C G 0.795266 -3.5980e-05
9:13437966 C T 0.092638 -5.4502e-06
9:13442008 A G 0.171334 2.1224e-05
9:13445186 G A 0.143092 -1.7756e-05
9:13446081 C A 0.049824 1.2812e-05
9:13457116 T G 1.386815 -1.5202e-05
9:13464125 A G 0.079869 -2.2553e-05
9:13468276 A G 0.735538 5.9344e-05
9:13470509 T C 0.680651 6.2107e-05
9:13476856 T C 0.045891 -1.7402e-06
9:13478523 A G 0.124281 -8.2989e-06
9:13490257 A G 0.141416 -1.7338e-05
9:13491083 G T 0.719239 -1.3738e-04
9:13493687 T C 0.054020 1.3699e-05
9:13497150 G C 0.042086 -5.4595e-06
9:13505851 T G 1.336569 -2.8742e-06
9:13507443 T C 0.256799 -4.8152e-06
9:13509186 G A 0.397970 -2.3171e-05
9:13510637 T C 0.040434 7.8732e-06
9:13512200 G C 0.190618 -1.9836e-05
9:13512443 G C 0.102202 2.7321e-05
9:13515654 G A 0.154886 2.8861e-05
9:13516313 A G 0.629603 -8.9403e-06
9:13522568 C T 0.414544 1.7932e-05
9:13524467 C T 0.286068 2.7962e-06
9:13526054 A G 0.091792 -2.0859e-05
9:13528776 A G 0.141324 -1.7290e-05
9:13530105 T C 0.796612 -2.9359e-06
9:13545200 G A 0.594330 -1.6231e-05
9:13545346 A G 0.026427 1.2099e-05
9:13548561 G A 0.075048 -6.9449e-06
9:13554589 C T 0.266067 -6.3584e-06
9:13555912 T G 0.361075 -1.3799e-05
9:13564404 A G 0.095742 -4.2840e-06
9:13564718 T C 0.099074 8.0387e-06
9:13566733 C T 0.265077 -3.1602e-06
9:13584784 C T 0.160761 -1.5198e-05
9:13590778 G A 1.529811 1.2645e-05
9:13592808 G A 1.503252 6.1621e-06
9:13595329 T C 0.046635 8.5261e-06
9:13599662 T C 1.650889 -1.9253e-06
9:13602338 C T 0.022486 1.1191e-05
9:13603665 G T 0.038911 -3.2104e-06
9:13603877 A G 0.058882 -6.0546e-06
9:13604097 T C 0.077064 3.9379e-05
9:13604687 T C 0.023095 -7.9655e-06
9:13606930 C T 0.039282 5.1219e-06
9:13607506 C T 1.258879 -2.5922e-05
9:13612154 T G 1.690286 1.3181e-05
9:13614384 A G 1.238545 -9.0062e-06
9:13618371 A G 0.031901 -1.7793e-05
9:13619283 T C 0.047856 -1.8435e-05
9:13629639 A G 0.108516 -1.6341e-05
9:13632132 G A 0.261606 1.5977e-05
9:13639092 T C 0.305239 -2.9808e-05
9:13639140 A C 0.233156 -2.3931e-05
9:13649063 G A 0.065076 -3.5814e-05
9:13660999 A C 0.086648 -2.4338e-05
9:13666120 A C 0.209120 6.6989e-05
9:13673157 T C 0.031238 8.1269e-06
9:13675244 C A 1.144717 8.4417e-06
9:13685398 T C 0.048668 2.3393e-05
9:13685649 G A 0.199855 -2.5171e-05
9:13689028 T C 0.045275 7.5896e-06
9:13692166 C T 0.024118 9.0540e-06
9:13698840 T C 0.042586 -3.2342e-06
9:13708161 A G 0.158564 -2.9265e-05
9:13708607 C T 1.334213 -2.0184e-05
9:13725620 C T 0.085927 5.3708e-06
9:13730665 A G 1.840076 5.2621e-06
9:13731215 A G 0.030367 -5.3398e-06
9:13732363 T C 0.219734 -1.9437e-05
9:13735446 A G 0.024822 -9.5448e-06
9:13735490 T C 0.069907 1.3636e-05
9:13737464 T C 0.295880 -2.5031e-05
9:13739598 T C 0.129826 2.5716e-06
9:13739877 C A 0.367701 5.5744e-05
9:13745685 G A 0.039792 -8.1227e-06
9:13747082 C T 0.149942 -3.9221e-05
9:13750811 C T 1.018237 1.7003e-05
9:13755456 A C 1.412769 -9.2974e-06
9:13757924 G A 0.219404 1.0479e-07
9:13758018 A G 0.093383 -4.6756e-06
9:13760006 G A 0.089150 -8.9377e-06
9:13760986 G A 0.145536 2.9216e-05
9:13762174 G T 0.645844 -2.0153e-05
9:13764434 C T 0.546753 -8.9810e-06
9:13772937 T C 0.041971 9.0901e-06
9:13775351 C A 0.122047 -4.7886e-06
9:13779642 A G 0.052422 -2.8897e-06
9:13779777 C T 0.202912 -3.6087e-06
9:13783765 C A 0.400299 4.2476e-05
9:13790577 C G 0.331595 6.1394e-06
9:13799451 G A 1.137472 1.0566e-05
9:13802044 G T 1.230467 2.7382e-05
9:13805060 G A 0.163596 -1.5342e-06
9:13806104 A G 0.035032 1.5253e-05
9:13806201 A C 0.047271 -1.0212e-05
9:13806513 T G 0.954218 4.1490e-05
9:13808474 G A 0.059776 -3.9701e-06
9:13809735 G A 1.195350 1.3718e-05
9:13815453 T G 0.041468 2.9749e-06
9:13818080 A G 0.125984 3.1142e-06
9:13818216 T C 0.135286 2.5340e-05
9:13820269 T C 1.942264 2.3248e-05
9:13823578 T G 0.226037 -1.5760e-05
9:13825565 A C 0.686927 3.4935e-06
9:13837089 T A 0.083353 -2.3871e-05
9:13846603 T C 0.065243 1.4711e-05
9:13847719 T G 0.253895 -8.4385e-06
9:13847868 T C 0.757202 -2.3401e-05
9:13855908 C G 0.161832 6.3084e-06
9:13857405 G A 0.328909 -1.6210e-05
9:13859996 C T 0.593082 -1.2318e-05
9:13861065 C T 0.086485 -1.6829e-05
9:13861582 T C 0.241200 -1.5661e-05
9:13861802 A G 0.693384 -2.2007e-05
9:13866096 G A 0.185345 1.0126e-05
9:13869686 C A 0.031248 2.8106e-05
9:13878670 A C 0.031506 -3.0707e-06
9:13879604 A G 0.669333 -7.9790e-06
9:13884784 G C 0.131726 1.5558e-05
9:13888676 C A 0.046717 -5.5331e-06
9:13894250 G A 0.200899 -3.2460e-06
9:13896129 G A 0.373090 1.7774e-05
9:13898153 G A 0.085383 4.1664e-06
9:13921272 G T 0.827109 -3.4931e-05
9:13923909 C T 0.208059 3.0512e-06
9:13928171 A G 0.067520 -1.5645e-05
9:13933559 G A 0.134847 -1.5246e-05
9:13934451 C G 0.054690 7.5819e-06
9:13934924 G A 0.040580 1.4880e-05
9:13937311 T C 0.171926 2.9580e-05
9:13940536 G A 0.382140 7.4650e-06
9:13941635 T C 0.087984 3.3658e-05
9:13948119 G A 0.027518 -2.5179e-05
9:13954710 A G 0.077876 7.1646e-07
9:13961462 C T 0.905723 5.1241e-06
9:13961706 T C 0.146379 -4.4199e-06
9:13961804 G A 0.066320 -9.9643e-06
9:13962062 A G 0.053010 1.5104e-06
9:13969024 T G 0.719175 -1.0229e-05
9:13970372 G A 0.430815 -8.5204e-06
9:13971317 C T 0.053561 3.1886e-06
9:13971664 A T 0.034209 -2.3270e-05
9:13974667 C T 0.176607 -1.1509e-05
9:13977427 C T 0.043276 -1.3448e-05
9:13982283 A G 1.465544 1.8483e-05
9:13982870 C T 0.524426 5.0619e-06
9:13983504 T C 0.159486 1.8072e-05
9:13986757 T C 1.289206 7.3271e-06
9:13989821 C T 0.055709 -9.9141e-06
9:13991001 C T 0.696362 1.2616e-05
9:13995138 T C 0.042930 -2.7024e-05
9:14003554 T C 0.069526 -1.4871e-06
9:14003848 C T 0.784546 5.0845e-06
9:14010304 A G 0.087358 1.6344e-05
9:14010536 T G 0.027131 -4.0882e-06
9:14012301 A G 0.404827 -2.4708e-05
9:14020300 G C 1.100791 -7.7509e-06
9:14021276 C G 0.115417 -6.7744e-06
9:14024159 A G 0.773728 -2.8924e-07
9:14024588 A T 0.068602 6.8523e-06
9:14026510 C A 0.122353 -1.6855e-05
9:14028244 T C 0.120639 -1.0208e-05
9:14030190 C A 0.266617 1.6136e-05
9:14030275 C T 0.961949 3.1716e-06
9:14030444 G A 0.436238 9.1522e-06
9:14030625 T C 0.671686 -1.1702e-05
9:14030829 C A 0.929834 -1.5966e-05
9:14031804 G T 0.062370 1.3228e-05
9:14032023 A G 1.051637 -5.6313e-06
9:14034123 G A 0.220839 -1.5344e-05
9:14035339 T G 0.052565 -1.2784e-05
9:14035613 A G 0.181867 -1.1449e-05
9:14036224 C A 0.130006 1.1287e-06
9:14036538 T G 0.091676 -1.7920e-05
9:14043253 C A 0.225242 1.6059e-05
9:14043516 T C 1.059915 2.6639e-05
9:14044608 G C 0.068109 -5.3571e-06
9:14044839 A G 0.067643 -2.6548e-06
9:14054403 T C 0.082276 1.6029e-05
9:14057055 C T 0.897132 6.6519e-06
9:14058548 C A 0.981338 6.0865e-05
9:14058665 A G 0.052293 4.8778e-08
9:14061765 C T 0.050814 3.6484e-06
9:14064502 T G 0.389276 -3.4024e-05
9:14064741 G T 0.412528 3.0644e-06
9:14064891 T C 0.202208 -3.0948e-05
9:14072757 A G 0.104262 2.1701e-05
9:14072941 A G 0.154267 -3.8630e-07
9:14073110 A G 0.040879 -9.0769e-07
9:14078878 A G 0.140940 1.1131e-05
9:14079067 C T 0.708506 -1.1423e-05
9:14085827 A G 0.087569 -3.6059e-05
9:14113931 G A 0.173207 -3.5666e-05
9:14125908 A G 0.088463 1.9609e-05
9:14136167 G A 0.355853 1.7706e-05
9:14136495 T C 0.330636 -1.4446e-05
9:14138325 G A 0.029082 -8.5746e-06
9:14144624 A G 0.072811 3.6172e-05
9:14144821 A C 0.289784 2.0276e-05
9:14155541 A G 0.070067 2.8681e-05
9:14164598 C T 0.205975 6.1598e-05
9:14166469 C T 0.268117 7.5916e-07
9:14172165 C A 0.045677 -8.0723e-06
9:14182043 G A 0.050508 -6.0532e-08
9:14184047 G A 0.190172 -4.4654e-06
9:14192730 G T 1.139362 2.4016e-07
9:14199422 A G 1.692792 3.7475e-06
9:14199803 C G 0.038102 4.5360e-06
9:14199909 C T 1.720664 4.8853e-06
9:14202404 T C 0.031139 1.2856e-05
9:14202489 C G 0.104157 1.8132e-05
9:14204068 T C 0.231892 -8.5004e-06
9:14206835 A G 0.586762 2.6344e-05
9:14213098 A G 0.159965 3.6066e-05
9:14218106 T C 0.195371 -6.0249e-07
9:14219691 C T 1.973454 1.3513e-05
9:14220429 G A 0.035192 -2.0080e-05
9:14221591 G A 1.163984 -1.8389e-05
9:14224955 A C 0.314973 1.4008e-05
9:14225281 G A 0.311839 -1.3169e-05
9:14230110 A G 0.026491 1.6202e-05
9:14231361 A G 0.269681 -7.9204e-06
9:14234315 C T 0.370887 -4.5454e-06
9:14236134 C T 0.749236 -4.6509e-05
9:14237267 C T 0.044847 1.3933e-05
9:14237649 A C 0.878137 -2.7753e-05
9:14238598 G A 0.069880 2.9984e-05
9:14242214 C T 0.086627 1.5132e-06
9:14248877 T C 0.768751 -3.7545e-04
9:14248934 A G 1.619169 -1.2149e-04
9:14249418 T C 0.026845 -2.6046e-05
9:14249617 G C 1.683922 -2.7237e-05
9:14250285 A G 1.674970 4.7787e-06
9:14250450 T C 0.107040 -1.0588e-05
9:14251243 G C 1.205873 1.3748e-05
9:14251951 T G 0.111191 -3.4729e-05
9:14257910 C A 0.144326 3.1374e-05
9:14262699 T G 1.718763 -4.0645e-05
9:14267238 A G 0.050202 -3.2388e-05
9:14267285 A C 0.193147 2.1668e-05
9:14268975 T C 0.078923 -1.5856e-06
9:14269556 G A 1.165803 -7.0271e-06
9:14270440 C T 0.052245 2.0943e-05
9:14274071 C T 1.830940 2.5887e-05
9:14274950 C T 1.887163 6.9302e-06
9:14285975 G C 0.114254 8.8403e-06
9:14286072 T C 0.092108 1.9830e-05
9:14286997 C T 1.901439 2.9752e-06
9:14292567 A G 0.618003 6.2225e-06
9:14293522 A G 0.114540 1.6814e-05
9:14294068 T C 1.926737 -9.5328e-06
9:14294350 C T 1.249051 2.3310e-05
9:14294980 G T 0.538661 -6.2843e-05
9:14295331 A G 0.028514 5.4420e-06
9:14295934 C T 0.034416 1.4402e-05
9:14298674 A C 1.959284 -6.3108e-06
9:14299594 C T 0.024173 -5.6246e-07
9:14299853 G T 1.965818 -1.2036e-05
9:14300901 C T 0.061557 -8.3651e-06
9:14303061 G T 1.955146 -1.2955e-06
9:14304973 T A 1.733420 -2.3964e-06
9:14305299 G A 0.028678 1.9115e-05
9:14305428 C G 0.403879 -1.5001e-05
9:14309504 C A 0.121319 1.2722e-05
9:14312539 T C 0.032625 -2.7590e-05
9:14312724 T C 1.414642 3.2449e-05
9:14313712 G T 1.798703 -7.1518e-06
9:14314796 C T 0.051987 2.4794e-05
9:14316570 G A 0.740828 -4.0647e-06
9:14317914 A G 0.053098 -2.0270e-05
9:14332385 C A 0.064478 -1.3741e-05
9:14334095 A G 0.131808 -3.5386e-05
9:14334384 A G 1.261402 1.5827e-05
9:14341026 G A 0.053724 -2.4600e-05
9:14342321 A G 0.053231 -8.5707e-06
9:14342353 T C 0.716740 -2.6619e-05
9:14342890 G A 0.605175 -2.8415e-05
9:14343493 T A 0.085200 -1.0887e-05
9:14343670 C T 1.498400 -2.7496e-06
9:14344511 C T 0.051789 -1.6568e-05
9:14345220 C T 0.255867 -9.2807e-07
9:14346104 T C 0.027831 -5.1201e-06
9:14346343 T C 0.037412 6.3452e-06
9:14346394 C G 0.728592 -2.6865e-05
9:14348384 G C 0.619757 -6.8038e-05
9:14348774 T C 0.049784 1.9489e-05
9:14349356 C T 0.099479 -7.0758e-06
9:14349900 T G 0.074215 -6.6905e-06
9:14351035 T C 0.050304 2.3615e-05
9:14352001 T C 0.055489 1.8588e-05
9:14352654 C T 0.066130 7.6615e-06
9:14354731 C T 1.898661 4.3157e-06
9:14354766 C T 0.635726 -2.5907e-04
9:14356795 C A 0.354904 -1.1784e-06
9:14359149 C G 0.155688 5.3091e-05
9:14359273 A G 0.097174 -2.6216e-06
9:14362390 C T 0.141395 3.4097e-05
9:14364590 C T 1.165966 7.4883e-06
9:14366123 G A 0.246181 -4.8312e-06
9:14370172 C T 0.368833 6.4284e-06
9:14370396 T C 0.021538 -7.2167e-06
9:14371830 C T 0.058015 3.4719e-06
9:14373353 T G 0.087331 -3.1696e-05
9:14373551 C T 0.151360 3.4064e-05
9:14376009 G A 1.666736 6.0440e-06
9:14376038 C T 0.648625 1.0275e-05
9:14378712 C A 1.348166 -1.8899e-05
9:14380528 C T 0.667287 -1.3302e-05
9:14380609 C G 0.100682 6.9695e-06
9:14380658 T C 0.142908 1.6576e-05
9:14382189 G A 0.036161 5.5278e-07
9:14382209 C T 0.799230 1.1827e-05
9:14384074 A G 0.094573 3.6641e-05
9:14384602 A G 0.056872 -2.6195e-06
9:14384976 G A 0.510089 -1.8708e-05
9:14385105 A G 0.032903 -1.0544e-05
9:14388013 G A 1.556660 2.7791e-05
9:14389868 C T 0.817015 -5.8885e-06
9:14392298 C T 0.105466 5.4862e-06
9:14393160 G A 0.088154 -3.4119e-06
9:14395234 A G 0.084268 -1.0516e-05
9:14396011 G A 0.083540 2.2115e-05
9:14396833 C T 1.017026 2.4329e-05
9:14398201 C T 0.244264 4.3078e-06
9:14398875 A G 0.549880 1.8070e-06
9:14399908 T C 0.074827 8.0402e-06
9:14404277 T C 0.124947 -3.2001e-05
9:14407184 A G 1.290590 6.2469e-06
9:14411359 C T 0.512363 2.9984e-05
9:14412287 C T 1.568226 1.3902e-05
9:14412730 T C 0.033349 1.6469e-06
9:14415775 G C 0.027409 3.6958e-05
9:14415819 G A 0.042335 2.6620e-06
9:14416158 A C 0.334930 2.4672e-05
9:14419092 T C 0.201038 6.2294e-06
9:14419492 C T 0.083064 1.1252e-05
9:14421412 C T 0.047135 1.5176e-05
9:14426069 T G 0.161699 3.4932e-05
9:14426209 T C 1.492903 -1.5009e-05
9:14427727 A G 0.040896 2.3776e-05
9:14434284 G A 0.760483 1.0017e-05
9:14435118 C T 0.483448 -5.7572e-05
9:14443392 C T 0.169070 1.2261e-05
9:14444316 T G 0.793189 -4.4012e-06
9:14446001 T C 1.038561 2.9397e-06
9:14450444 T C 0.095538 -9.3088e-06
9:14452366 G T 0.097368 -4.4956e-05
9:14455076 G A 0.971431 -3.0621e-05
9:14455325 G A 1.785485 1.1799e-05
9:14461879 G A 0.083493 -1.8984e-06
9:14464254 G C 1.425087 3.6221e-05
9:14466057 C T 1.580530 1.3454e-05
9:14466912 G A 1.980036 -7.0199e-06
9:14470833 G A 0.218949 3.4959e-05
9:14472327 C G 0.166948 -5.2947e-05
9:14473276 C A 0.990314 -2.0836e-08
9:14477655 C T 0.061860 1.4130e-05
9:14479208 G A 0.072199 2.7050e-05
9:14480141 C T 0.123291 -4.3257e-06
9:14481504 C T 0.215624 9.2364e-06
9:14483461 T C 0.055407 1.3948e-05
9:14493251 C T 0.407979 2.6589e-05
9:14494177 G A 0.164500 -1.5083e-05
9:14498336 T C 1.352956 5.2039e-05
9:14498849 T C 0.235638 -5.2918e-05
9:14501066 A G 0.122479 3.4118e-06
9:14514366 T C 1.429248 -4.9221e-05
9:14514644 A G 1.094229 -5.8661e-06
9:14519194 C A 1.273648 -4.2888e-05
9:14520611 A G 1.515012 5.2865e-06
9:14536543 A G 0.584327 -8.3686e-06
9:14537063 A G 0.159788 -7.7151e-06
9:14538577 A G 0.167604 2.2393e-05
9:14539758 G A 0.223715 5.7685e-05
9:14539850 T G 1.493851 2.8678e-05
9:14540908 C T 1.763933 1.4724e-05
9:14550711 C T 0.066082 -3.2754e-06
9:14552979 A G 0.206529 -1.3746e-05
9:14554211 T C 0.137961 -9.4228e-06
9:14555961 G T 0.217816 1.0552e-05
9:14556784 G T 0.036195 2.2722e-05
9:14561674 T C 0.042940 -7.8979e-06
9:14562698 C A 0.160771 2.1436e-06
9:14563908 A G 0.063369 7.6492e-06
9:14564931 C T 0.109804 -1.2162e-05
9:14564944 A G 0.040519 -3.2217e-06
9:14565861 C T 0.126052 -8.9495e-06
9:14567386 A G 0.052004 -1.2486e-05
9:14574931 C T 0.239487 -1.5551e-05
9:14578130 C T 0.025369 -3.0008e-06
9:14579068 T C 0.138084 -2.6750e-05
9:14585866 G A 0.151734 4.2356e-05
9:14592890 C T 0.131927 -4.2159e-05
9:14613003 C T 0.100183 -3.0363e-05
9:14615651 C T 0.028042 7.9303e-07
9:14616829 T G 0.297263 1.0651e-06
9:14621093 C A 0.133569 2.5783e-05
9:14622952 A G 1.397874 2.8021e-05
9:14635546 G A 0.907787 2.0053e-05
9:14648076 C T 0.034515 5.7492e-06
9:14653104 C T 0.104259 -1.7705e-05
9:14654900 T C 0.330616 7.6693e-06
9:14657139 C A 1.867869 -3.2368e-06
9:14662260 G A 0.316527 2.5296e-05
9:14663133 T C 0.050882 2.0013e-05
9:14663920 C A 0.664298 -1.3738e-05
9:14675925 C T 0.811765 2.9553e-05
9:14686571 A G 0.030887 1.7955e-05
9:14691941 T C 0.548062 -8.8149e-06
9:14692846 A G 0.057216 -1.9263e-05
9:14694211 G A 0.716013 -9.0591e-06
9:14694536 C A 0.360694 -1.5378e-05
9:14694799 T C 0.064393 2.2244e-05
9:14694856 A G 0.035314 1.8506e-05
9:14695553 C T 0.090724 -1.0443e-05
9:14699865 T C 0.342287 2.7984e-05
9:14702371 A G 0.030296 3.1417e-06
9:14704185 T C 0.403522 -9.3220e-07
9:14716183 G C 0.024826 -3.5183e-06
9:14718365 G A 0.254582 1.6409e-06
9:14722616 A G 0.159411 -2.3538e-05
9:14723317 C T 0.045609 6.0977e-06
9:14723637 G T 0.225898 -1.5282e-05
9:14725290 C T 0.159656 -2.1549e-05
9:14727637 G T 0.515104 -1.0305e-05
9:14729626 T C 0.281152 -7.0196e-06
9:14729827 G C 1.735728 -7.8601e-06
9:14731257 G C 0.025189 -9.6489e-06
9:14733005 T C 0.430367 -7.3740e-05
9:14737506 G T 1.455546 3.0457e-05
9:14737616 G A 1.435874 2.4993e-05
9:14741409 C T 0.400465 -6.4152e-06
9:14750911 C G 0.441909 2.6688e-05
9:14755278 G T 1.039601 3.4128e-05
9:14761226 C T 1.638932 1.5065e-05
9:14762424 A G 0.133861 -3.5814e-06
9:14763634 C T 0.078726 -2.0855e-05
9:14767367 T C 0.036694 -1.8150e-05
9:14773991 A G 0.244954 8.2913e-06
9:14776140 T C 0.330949 -4.7333e-05
9:14776178 T C 0.040431 -7.3454e-06
9:14780122 C A 0.135826 1.7037e-05
9:14783200 T C 0.057399 1.1570e-05
9:14784389 A G 0.030595 -9.9185e-06
9:14786193 C A 0.061999 -2.0833e-06
9:14788407 C T 0.692163 8.1801e-05
9:14795356 T G 0.243285 -3.3594e-05
9:14795420 A G 0.053044 2.1048e-07
9:14797143 G T 0.470141 -1.4716e-05
9:14800779 C A 0.469274 -1.6355e-05
9:14801710 A C 0.716397 6.7855e-05
9:14801738 C G 0.125661 7.7760e-06
9:14801892 G A 0.033192 -1.3904e-05
9:14803857 T G 0.178015 -4.6988e-06
9:14809548 T C 0.290943 5.7188e-06
9:14809826 T C 1.785726 1.7485e-05
9:14812365 G A 0.045439 -8.5279e-06
9:14814367 T C 0.076836 -9.1092e-06
9:14816829 C G 0.258002 1.0585e-05
9:14817068 T C 0.039832 -4.3666e-06
9:14818384 T C 0.188211 7.5470e-06
9:14819370 T G 0.477777 4.9769e-06
9:14820694 T C 0.020566 5.3604e-06
9:14821159 A G 0.023894 8.0800e-06
9:14821493 C G 1.599678 4.9501e-06
9:14821833 G A 0.404807 8.8808e-06
9:14829889 A G 0.035273 -5.4732e-06
9:14829924 A G 0.771957 -1.6254e-05
9:14829930 G A 0.025522 3.7019e-06
9:14833401 A G 0.121265 1.9892e-05
9:14835824 A G 0.111643 -4.0308e-06
9:14839278 C G 0.105898 -2.2857e-05
9:14839651 C T 0.097762 -3.9046e-05
9:14841633 G A 0.131128 -1.1810e-06
9:14842267 C T 0.072559 -1.9887e-05
9:14842557 C T 0.129832 1.9592e-07
9:14846036 G C 1.243448 8.7138e-06
9:14846122 G C 1.558438 -2.5941e-05
9:14847175 C T 0.179279 -3.5862e-05
9:14851089 T C 0.025954 2.3774e-05
9:14853750 T C 0.070094 7.4708e-05
9:14856284 T C 0.734515 -3.4794e-06
9:14857105 G A 0.075058 7.6336e-05
9:14859296 A G 0.036290 2.9159e-06
9:14864584 C A 0.802181 8.6032e-06
9:14865264 T C 0.081297 1.8697e-05
9:14867958 G A 0.111698 -2.2467e-05
9:14877199 C T 0.409373 1.8701e-05
9:14877677 A C 0.310183 -5.7822e-06
9:14877786 T C 0.146509 2.3539e-06
9:14879735 A C 0.060065 -2.9711e-05
9:14883705 T C 0.163763 -1.5840e-07
9:14886623 A G 0.096803 -1.3886e-05
9:14891038 A G 0.085370 -9.4980e-07
9:14891810 A G 0.367963 2.9617e-05
9:14892856 T C 0.215154 -2.0357e-06
9:14892957 T C 0.518555 5.7740e-06
9:14896900 C G 0.026627 -3.3253e-06
9:14897030 T C 0.021579 2.5917e-06
9:14898161 G T 0.176114 1.3632e-05
9:14899367 G A 0.065117 1.4338e-06
9:14899764 T C 0.855045 2.7854e-05
9:14899974 T C 0.089218 1.8086e-05
9:14900356 T C 0.666097 1.2642e-05
9:14901322 C T 0.910982 8.2608e-06
9:14903697 T C 1.201980 1.3095e-05
9:14906086 C T 1.603407 -4.8684e-06
9:14912191 T G 0.049794 -1.7530e-05
9:14919539 A G 1.472419 -1.5631e-06
9:14922877 C T 1.217497 1.3108e-05
9:14926649 A G 0.039924 7.9506e-06
9:14926774 C T 0.036840 1.5730e-05
9:14941672 T C 1.550608 -1.8895e-05
9:14943233 C T 0.258091 -1.8070e-05
9:14956686 A G 0.299460 -3.1044e-06
9:14957582 G A 0.056009 -1.9832e-05
9:14957682 G A 0.030469 1.0131e-05
9:14960217 G A 1.293728 -2.3853e-05
9:14966241 C T 0.043572 -8.8298e-06
9:14976996 T C 0.112541 2.9185e-05
9:14977171 T C 0.028861 7.9023e-06
9:14981684 T G 0.022721 -1.7451e-05
9:14982145 C T 0.079294 1.1163e-05
9:14991330 C A 0.089211 3.4468e-05
9:15004553 A G 0.027559 8.9900e-06
9:15010532 C T 0.037004 -1.0135e-05
9:15018281 C T 1.012705 -1.0933e-05
9:15021942 G C 0.037469 1.0400e-05
9:15023707 A G 1.014823 -9.0168e-06
9:15032948 C G 0.052463 -1.6497e-05
9:15035960 C T 0.304811 -1.2617e-05
9:15058299 T C 1.606926 -3.0887e-05
9:15059242 C T 0.432838 -1.2636e-05
9:15061723 A G 0.043854 5.6039e-06
9:15064147 G T 1.392200 -3.3594e-05
9:15067562 G A 0.176583 -1.5902e-06
9:15072946 T G 0.451377 1.3761e-05
9:15074464 T G 0.193963 -1.2081e-06
9:15075265 T C 0.109481 6.4294e-06
9:15076859 C T 1.244131 -1.4908e-05
9:15077591 T C 0.033458 7.4232e-06
9:15078627 C T 1.061581 -1.9871e-05
9:15080062 A G 0.032475 1.7230e-05
9:15081598 G A 0.136867 -8.0893e-06
9:15082688 C T 0.108063 -8.8096e-06
9:15083039 C T 0.373114 2.7666e-05
9:15084167 T G 0.023649 1.3715e-05
9:15085778 G A 1.931483 -3.1633e-06
9:15085796 A G 0.578932 3.0966e-05
9:15085993 C T 0.311006 1.4031e-06
9:15086011 A G 0.166663 4.6322e-06
9:15086590 C A 0.199117 2.1901e-05
9:15086653 T C 0.471909 -1.7927e-05
9:15091826 C T 0.127521 -4.2884e-06
9:15094374 G T 1.124736 -9.0851e-06
9:15097153 A T 0.169121 1.9963e-05
9:15098969 C T 1.234584 2.3368e-05
9:15103940 C T 0.068394 4.7282e-06
9:15114269 A G 0.113537 9.3645e-05
9:15115885 T C 0.086536 -5.5847e-06
9:15117602 C T 0.723044 -2.7918e-05
9:15120189 C T 0.198288 -4.4298e-05
9:15128116 G C 0.041359 4.6525e-06
9:15128278 G T 0.061010 1.6969e-06
9:15130648 G C 0.049338 8.8909e-06
9:15134378 G A 0.490795 2.7279e-05
9:15137224 T C 0.169876 1.4307e-07
9:15141249 A G 0.605046 1.7844e-05
9:15141810 G T 0.223331 -9.4927e-06
9:15141901 C T 0.096487 -1.6469e-05
9:15144198 C G 0.199848 3.0084e-06
9:15153943 G A 0.437656 3.0471e-05
9:15154689 C G 0.071393 -2.8442e-06
9:15157746 A C 1.276970 3.0935e-06
9:15157977 C T 0.166969 1.0854e-05
9:15160592 A C 0.035501 6.3546e-07
9:15162631 C G 0.150684 -8.7199e-06
9:15162922 T C 0.020066 -7.4877e-06
9:15165877 G A 1.494759 3.4323e-05
9:15170396 G A 1.964985 -2.9247e-05
9:15176942 A G 0.047910 5.5477e-06
9:15188106 C T 1.209779 7.7371e-06
9:15189086 C T 0.600123 5.0531e-06
9:15191440 G C 0.061363 1.3978e-05
9:15192720 G A 1.535431 1.5717e-05
9:15200264 T C 0.343943 1.1162e-05
9:15201034 C T 1.249040 7.9595e-06
9:15202052 T C 0.115108 3.3677e-05
9:15203203 G A 0.667715 1.4724e-06
9:15208605 C G 0.021752 -1.4620e-05
9:15212216 G T 0.437578 2.5644e-05
9:15214237 G T 0.023826 1.9655e-05
9:15216003 C T 0.060258 1.0583e-05
9:15216036 T C 0.139104 -1.3861e-07
9:15217647 C T 0.260950 1.5349e-05
9:15221226 A G 0.024275 1.6076e-05
9:15225188 T G 0.949785 2.3232e-05
9:15229622 T C 0.153713 -1.3028e-05
9:15250477 T C 0.114282 -8.4441e-06
9:15258639 C T 0.158143 3.1469e-05
9:15259432 G A 0.252321 -4.6441e-05
9:15260650 C T 0.313627 -5.8229e-06
9:15266052 T G 0.090398 -7.2985e-06
9:15271039 G T 0.105259 -2.2592e-05
9:15271335 C T 0.234921 2.3917e-05
9:15276813 A G 0.023268 1.3504e-05
9:15279848 T C 0.094070 -2.4080e-05
9:15283097 T C 0.108257 -1.1739e-05
9:15284120 C A 1.477406 8.5654e-07
9:15286588 T C 0.652613 1.6661e-05
9:15286744 C T 0.847566 -8.2970e-06
9:15289578 T C 1.771865 2.0971e-05
9:15295073 A G 0.594269 -1.6440e-07
9:15296034 A C 1.728035 3.8201e-06
9:15297028 A G 0.117732 1.2812e-05
9:15300160 A G 0.026580 -9.4498e-06
9:15301428 A C 0.653323 -4.2621e-06
9:15305378 C G 1.640561 2.2231e-05
9:15308154 A G 1.145176 1.4707e-05
9:15309572 C G 0.056995 1.9741e-05
9:15309649 T C 0.277674 -2.1332e-05
9:15310704 T C 0.672414 -1.2665e-05
9:15315761 T C 0.101644 -3.0112e-05
9:15316335 A G 0.325472 3.1780e-06
9:15319264 A G 0.026549 7.3139e-07
9:15319460 C A 0.254076 2.3615e-05
9:15328677 T C 0.264822 3.0072e-05
9:15333788 T G 0.686397 1.4275e-05
9:15336067 G A 0.967671 5.1359e-06
9:15336291 C T 0.031635 -4.7550e-06
9:15336637 C G 0.078760 -1.9306e-05
9:15337952 C A 1.661187 4.0032e-05
9:15339722 A G 0.989858 -9.7303e-06
9:15340597 T C 0.091010 -1.6845e-05
9:15340686 C T 0.324625 -6.8945e-06
9:15347518 T C 1.234612 1.0803e-05
9:15351287 C T 0.022629 7.8249e-06
9:15352410 G A 0.205519 1.3522e-05
9:15356805 G A 0.449178 -9.6640e-06
9:15357041 C T 0.499023 2.1630e-05
9:15369631 G A 0.083398 6.4031e-06
9:15370832 A G 0.648458 1.8875e-05
9:15371111 T C 1.968987 2.5402e-06
9:15371803 T C 0.399415 -2.6253e-05
9:15373972 C A 1.969330 -2.9690e-06
9:15378449 C T 1.675072 1.3898e-05
9:15386433 C T 0.524729 1.3835e-05
9:15386678 C A 0.096354 -4.8327e-06
9:15387949 A G 0.478664 -1.9484e-05
9:15393381 G A 1.763199 1.4683e-05
9:15397816 G A 0.042307 -2.0470e-05
9:15402054 C T 1.874009 -2.9901e-06
9:15408150 G A 0.119460 -1.6650e-05
9:15420730 A G 0.485590 -2.2726e-05
9:15424888 C T 0.677948 -8.0090e-06
9:15431589 T C 1.839892 2.8985e-06
9:15445219 A G 1.841504 5.9028e-06
9:15445392 T G 0.061707 6.1374e-06
9:15449303 A G 0.074405 8.0916e-06
9:15451176 G A 0.075020 -1.3487e-06
9:15451866 G A 1.665301 2.2102e-05
9:15453339 C T 0.033308 1.7641e-05
9:15459821 C A 0.096164 -2.3426e-05
9:15462521 T C 0.079869 2.9297e-05
9:15466692 A T 0.042022 7.2151e-06
9:15468268 T C 0.038853 1.5549e-05
9:15493287 T G 0.040774 1.0734e-05
9:15502555 G T 0.033073 1.7855e-05
9:15508627 A C 0.050073 -3.3911e-05
9:15509366 C G 0.806333 -4.9422e-06
9:15513113 A C 0.053098 2.8023e-06
9:15523304 C T 0.111133 -4.3820e-05
9:15529905 A C 0.615653 -3.8948e-05
9:15535074 A G 0.051725 -1.3788e-05
9:15543551 G A 0.086692 -6.0912e-06
9:15549731 C A 0.082881 -8.3907e-06
9:15564100 T C 0.025590 -4.5316e-06
9:15578863 A G 0.022316 1.3291e-06
9:15591699 G A 0.119803 1.2259e-05
9:15601363 G A 0.203173 1.7402e-06
9:15611443 G A 0.901065 -2.1816e-05
9:15623908 G T 0.079593 -7.4443e-06
9:15635016 C T 0.209330 3.6233e-05
9:15636430 G A 0.051086 2.2172e-06
9:15638387 G A 0.889428 -2.1351e-05
9:15654475 T C 1.022480 2.5672e-05
9:15656806 A G 1.913305 5.3133e-06
9:15666865 G A 0.248479 2.2209e-05
9:15679314 T C 0.054081 -2.8872e-07
9:15685340 G A 0.129088 -1.4209e-05
9:15707430 G A 0.033172 4.9522e-06
9:15712636 A G 0.890927 -1.6581e-05
9:15726057 C T 0.546586 9.3633e-06
9:15727518 G A 0.075979 -3.2073e-05
9:15755519 T C 0.022405 3.5090e-06
9:15755674 C T 1.908422 4.5845e-06
9:15776290 T C 0.406486 2.9813e-06
9:15779853 C T 0.040301 -1.6132e-05
9:15781267 G T 1.017322 1.9669e-05
9:15783816 A G 0.910255 -1.6516e-05
9:15784560 G A 0.099656 -2.0232e-05
9:15784631 G A 0.997552 2.0385e-05
9:15788315 G T 0.047519 -4.1406e-05
9:15830622 T C 0.919638 1.0604e-05
9:15864682 C T 0.021728 -1.5131e-05
9:15869845 G A 0.534707 3.8134e-06
9:15879220 G C 0.024788 -9.5314e-06
9:15880385 C T 1.727586 4.6789e-06
9:15894781 C A 1.736306 -4.3355e-08
9:15898339 C T 0.032801 -7.9490e-06
9:15900771 A C 0.845271 -1.4502e-05
9:15902478 G C 0.598427 5.7726e-06
9:15909082 C T 1.732386 -4.1348e-06
9:15928988 C G 0.124145 1.5817e-06
9:15933662 G A 0.039006 -2.8194e-06
9:15956164 A G 0.764086 -6.6380e-06
9:15957219 G A 0.071814 9.7657e-06
9:15958862 A G 0.061068 3.3059e-05
9:15970733 T G 0.178763 -3.2318e-05
9:15986716 C T 0.880360 1.0478e-05
9:15997250 G A 0.090629 1.6458e-05
9:15999922 A G 0.069992 -1.1663e-05
9:16000235 T C 0.139848 -1.0247e-05
9:16003364 G A 0.022391 -7.7038e-06
9:16006161 G A 0.043334 5.7829e-06
9:16011070 A G 0.055155 4.8679e-06
9:16011083 A G 0.081599 -9.8420e-06
9:16016603 A G 0.074242 -3.1267e-05
9:16016789 C A 0.045507 -2.1371e-05
9:16018094 A G 0.062635 3.3283e-05
9:16022186 T C 0.346982 8.0177e-06
9:16030359 C T 0.323180 1.2181e-05
9:16044097 G A 0.891355 -2.9359e-05
9:16044442 C T 0.039921 -7.2973e-06
9:16045136 C A 0.035861 2.4509e-05
9:16047748 G T 0.054435 4.6558e-06
9:16048164 A G 0.292511 4.3746e-05
9:16050347 A G 1.500988 3.2021e-06
9:16053530 T G 0.076792 9.1811e-06
9:16054406 G T 0.162998 1.7661e-05
9:16055128 C T 0.047139 1.7195e-05
9:16060417 C T 0.636936 2.7779e-05
9:16064774 C T 0.114975 -3.5976e-06
9:16066169 C T 0.290780 -1.0964e-05
9:16066297 T G 0.283736 -9.5426e-06
9:16071410 T C 0.035623 5.4400e-06
9:16073896 A G 0.023836 1.1928e-05
9:16075645 G A 0.259145 2.9846e-05
9:16081444 A G 0.776747 2.3253e-05
9:16081570 G A 0.028535 -1.5338e-05
9:16084750 A G 0.109481 -4.9612e-05
9:16091590 T C 0.058994 -1.1871e-05
9:16091817 G A 0.054798 2.8394e-05
9:16092594 G A 0.404810 2.7182e-05
9:16098105 C T 0.736674 6.1106e-06
9:16099817 C A 0.081507 1.1272e-05
9:16101067 C G 0.039523 -1.7919e-05
9:16103030 C T 0.437122 2.6981e-05
9:16105056 C T 0.029021 6.6819e-07
9:16105373 A C 0.096980 -7.4485e-06
9:16105961 G T 0.863892 2.2690e-05
9:16106801 G T 0.670397 -1.2648e-05
9:16108051 A G 0.691837 3.5450e-08
9:16110623 G T 0.110032 -2.5743e-06
9:16113134 A G 0.024594 9.0454e-07
9:16113334 T C 0.082330 -5.8587e-06
9:16115834 A G 0.024567 -1.6008e-05
9:16118758 G T 0.031469 -9.9537e-06
9:16124909 A G 0.023350 8.2612e-06
9:16125796 T C 0.055353 1.0504e-05
9:16127905 G T 0.035790 -1.3481e-05
9:16128360 G C 0.185294 1.8998e-05
9:16130537 G A 0.616602 7.8660e-06
9:16130630 C T 0.043423 -1.1108e-05
9:16130937 T C 0.193644 -1.0526e-05
9:16131805 G A 0.571755 -1.3782e-05
9:16134677 A G 0.085172 1.1065e-07
9:16135142 G A 0.433892 -9.8229e-06
9:16136208 G T 0.020562 1.3915e-05
9:16137435 A C 0.153771 -1.4212e-05
9:16138688 T C 0.038078 -1.6714e-05
9:16140847 A G 0.032217 -2.1316e-06
9:16143064 A G 0.043229 -6.2654e-06
9:16143759 T G 0.121663 -1.6715e-05
9:16144279 G A 0.075099 8.8829e-06
9:16146503 C T 0.322694 1.1036e-05
9:16150000 C T 0.044289 -6.0084e-06
9:16151249 T C 0.046788 -1.2245e-05
9:16152791 T C 0.522560 3.2452e-05
9:16155473 C T 0.070115 -1.8242e-06
9:16159064 A G 0.232344 -4.7686e-06
9:16161620 G A 0.466408 -2.8428e-05
9:16161652 A G 0.033498 -4.6935e-07
9:16161739 T C 0.047149 9.6760e-07
9:16162964 C T 0.270585 -5.0793e-05
9:16165852 T G 0.091472 -4.1398e-05
9:16168475 A G 0.070380 5.1458e-05
9:16174296 A G 0.175781 -2.2207e-05
9:16179114 G A 0.078940 -1.3803e-05
9:16179982 G A 0.268804 -1.0622e-06
9:16183083 G A 0.319158 1.1742e-05
9:16185090 T G 0.251532 -1.7233e-07
9:16186212 A G 0.518718 -3.1090e-06
9:16195751 G C 0.073113 -7.9420e-07
9:16197490 C A 0.099564 1.7572e-05
9:16198488 G A 0.246181 1.5810e-05
9:16201094 A G 0.150350 -5.8110e-06
9:16202037 A G 0.221815 8.5776e-06
9:16207676 C T 0.179177 -8.5337e-06
9:16208524 C G 0.080906 2.4954e-05
9:16210867 G A 0.673206 -1.2248e-05
9:16212721 G A 0.106102 -1.0213e-05
9:16215744 T C 0.105605 6.4581e-06
9:16217410 A G 0.090034 -5.3670e-06
9:16217690 G A 0.154743 -2.8771e-05
9:16218929 T C 0.029738 1.4027e-06
9:16219058 G T 0.049654 1.8327e-05
9:16222897 G T 0.685703 1.0185e-07
9:16230839 C T 0.275552 -7.1349e-06
9:16231968 T C 0.096711 5.6856e-05
9:16234519 A C 0.092778 -4.2231e-05
9:16235907 G T 0.158357 -7.5001e-06
9:16236466 A G 0.074405 -4.3093e-06
9:16237614 C A 0.394451 3.0252e-06
9:16242449 T C 0.054945 -8.3926e-06
9:16242560 T C 0.112011 9.0687e-06
9:16243229 C G 1.275114 2.5427e-05
9:16243361 C A 0.193882 -1.8682e-05
9:16243514 C T 1.767983 -1.7195e-05
9:16243597 C T 0.139801 -2.3611e-05
9:16245170 T C 1.099435 1.0229e-05
9:16247124 C T 0.235873 -2.9115e-06
9:16251290 C T 0.039404 -6.6259e-06
9:16251695 T C 1.183091 -3.6346e-06
9:16254779 A G 1.710818 1.7016e-05
9:16255306 G A 0.071039 -2.6084e-05
9:16257016 T C 0.492597 2.6350e-05
9:16260012 T C 0.155025 1.4702e-05
9:16262043 C T 1.233153 -1.1167e-05
9:16263689 A G 0.198750 3.8447e-05
9:16263887 T C 0.280679 -2.6038e-05
9:16269045 C T 0.043769 2.8950e-07
9:16269616 A G 0.118678 -4.0376e-07
9:16271083 A G 0.308242 -1.2553e-05
9:16274821 A G 0.492974 -1.4357e-05
9:16278256 C T 0.076537 -3.9781e-05
9:16284231 T C 1.194487 -3.8570e-06
9:16285259 G A 0.176349 -1.3568e-05
9:16287769 C T 0.151802 3.8390e-05
9:16289322 G A 0.476818 -3.4521e-05
9:16293566 A G 0.698912 3.3581e-05
9:16296460 G C 0.033920 -1.1929e-05
9:16307145 C A 0.414231 -5.3711e-05
9:16308266 T G 1.482210 9.3126e-06
9:16312457 T C 0.033094 -3.9281e-06
9:16324063 C A 1.539457 8.6873e-06
9:16326380 G A 0.160580 9.7454e-06
9:16327919 A G 0.269014 -6.2979e-06
9:16329886 T G 0.089215 6.7125e-06
9:16333849 T C 0.042974 2.4909e-05
9:16334761 A C 1.088341 1.0147e-05
9:16335566 G T 1.643709 1.1869e-05
9:16339230 G C 0.191699 1.3700e-05
9:16341080 A G 1.602384 3.1038e-05
9:16343636 A C 0.118429 2.3107e-05
9:16349034 T C 0.024710 1.8221e-06
9:16354862 A G 0.986812 -1.0645e-05
9:16356319 T C 0.143224 5.3879e-06
9:16357262 G A 0.033764 5.0121e-06
9:16360101 T C 0.987886 1.5108e-05
9:16360889 C T 0.134035 1.7351e-05
9:16364351 A C 0.729633 -3.0936e-05
9:16364528 C T 1.957084 -2.2476e-05
9:16364612 T C 0.753448 -6.5769e-05
9:16364727 T C 0.093441 -5.2543e-06
9:16368232 A G 0.301160 4.9196e-05
9:16368732 T G 0.629793 -1.7826e-06
9:16371689 T C 0.376938 2.0749e-05
9:16377636 G A 0.588632 2.3099e-05
9:16377640 G A 0.082208 2.7297e-05
9:16384212 T C 1.193198 3.4556e-05
9:16386151 A G 0.399571 6.3154e-05
9:16388447 A C 1.265278 2.9596e-05
9:16388799 T C 1.905033 -6.1159e-06
9:16390629 T C 0.853767 -1.5445e-05
9:16392810 G A 0.477692 4.0099e-05
9:16398634 A C 0.386070 4.1309e-06
9:16398933 C T 0.195592 -2.2059e-05
9:16405251 T C 0.129914 1.7856e-05
9:16413491 G A 0.030670 -5.1196e-06
9:16413779 A G 0.791720 1.4394e-05
9:16419367 C T 0.032665 4.3116e-06
9:16419519 A G 0.076690 -1.9456e-05
9:16423481 T C 0.152720 -3.0869e-05
9:16430010 T C 0.045898 -2.0811e-07
9:16436647 C T 0.128707 -2.0066e-05
9:16436952 C G 0.028953 3.3681e-06
9:16449776 A C 0.062584 4.3397e-05
9:16451601 T C 0.037524 -1.3265e-05
9:16454224 G A 0.789571 6.2323e-05
9:16459175 T G 0.547677 2.7284e-05
9:16472947 T C 0.157952 1.3815e-05
9:16474605 G C 0.127650 -3.9554e-06
9:16480054 C T 0.068914 -2.7342e-05
9:16481630 T C 0.118555 7.4123e-06
9:16482083 C T 0.292320 2.4148e-06
9:16484731 G T 0.413163 4.9311e-06
9:16490671 T C 0.043905 -5.3753e-06
9:16491931 T C 0.052092 -8.4848e-06
9:16493197 C T 0.041893 6.3970e-06
9:16493832 A G 0.054948 -6.4648e-06
9:16497683 T C 0.053160 -1.4466e-05
9:16500289 C A 0.347754 -2.0668e-05
9:16507737 A C 0.086342 -3.1953e-06
9:16508227 C T 0.874084 -3.4568e-05
9:16519203 C T 0.749481 -4.8597e-05
9:16520074 T C 0.024662 4.9581e-06
9:16525632 T C 0.087851 -7.6101e-06
9:16534282 T C 0.044235 4.6304e-06
9:16552375 G C 0.038139 4.5916e-06
9:16558173 T C 1.922243 -1.3356e-05
9:16570549 C T 0.022044 2.4103e-06
9:16572826 C A 0.179402 -7.3096e-06
9:16577080 C T 0.032356 2.6771e-06
9:16591600 C T 0.020171 1.0387e-05
9:16596140 C T 1.024897 -5.7619e-05
9:16602290 A G 0.307218 -1.9182e-05
9:16605471 G A 0.100648 -5.8534e-06
9:16613687 T C 1.857721 3.0772e-06
9:16614272 C T 1.912172 1.1622e-05
9:16618556 C T 0.072913 1.4234e-05
9:16628828 C T 0.170515 3.0835e-05
9:16629923 C T 0.904856 -4.8743e-05
9:16634133 C T 0.030207 -2.1385e-06
9:16634300 T C 0.045068 1.9613e-06
9:16635383 C T 0.089725 2.2150e-06
9:16640779 A G 0.021633 1.4675e-06
9:16655933 A G 0.049389 1.1820e-05
9:16656587 A G 0.768166 -5.1208e-05
9:16658484 T C 0.086893 -2.2665e-05
9:16658807 T C 1.407761 1.4806e-05
9:16658915 G A 0.612362 -1.9067e-05
9:16659259 T C 0.996379 3.6324e-05
9:16659863 T C 0.766752 9.2337e-06
9:16661210 G A 0.143918 -7.6722e-06
9:16661933 A G 0.652011 2.2219e-05
9:16664628 C T 0.057600 3.5897e-06
9:16665850 A C 1.160356 -2.4219e-05
9:16668824 T G 0.062492 1.8985e-05
9:16669394 C A 0.062067 -2.0968e-06
9:16669912 C A 1.549112 -2.3544e-05
9:16671045 T G 1.616823 -4.3716e-05
9:16675103 T C 0.047438 -1.1026e-05
9:16677221 G A 0.192124 -9.4866e-06
9:16677623 G A 0.038663 1.0334e-05
9:16678149 A G 0.059718 -2.3711e-06
9:16678789 C A 0.113306 1.9956e-05
9:16682689 C T 0.139791 -6.5652e-06
9:16683543 T C 1.869834 -1.2855e-05
9:16690025 G A 0.067303 2.2991e-05
9:16692794 T C 1.978530 -1.3264e-07
9:16696626 C T 1.601578 -1.8489e-05
9:16702394 G A 0.095246 3.0716e-05
9:16706557 A G 1.594384 -2.1936e-05
9:16708269 C T 0.086485 2.1273e-05
9:16710003 G T 0.039904 -2.9408e-05
9:16711777 G A 0.224378 3.0482e-06
9:16719445 T C 0.330436 2.7255e-05
9:16725894 G A 0.022469 8.8195e-06
9:16727619 G A 0.100533 6.9975e-06
9:16730041 T C 0.074228 -3.2445e-06
9:16734676 C T 0.137431 -1.1117e-05
9:16737875 C T 0.038234 1.3277e-05
9:16739954 C A 0.038911 -5.5064e-06
9:16740028 A G 0.040499 1.7802e-05
9:16740110 T G 1.291096 -4.6434e-05
9:16741082 G A 0.110073 1.7325e-05
9:16744304 C T 1.832997 -1.9840e-05
9:16750759 C A 0.046788 1.1635e-06
9:16754552 C T 1.830804 -1.9023e-05
9:16755509 G A 1.785080 -1.7582e-05
9:16771494 G T 0.025206 1.3107e-05
9:16772349 C T 0.043232 1.7917e-06
9:16776792 G T 1.390357 -3.9698e-05
9:16779009 G A 1.831100 -1.6965e-05
9:16786784 C A 0.097758 -8.6039e-06
9:16787400 G A 0.021932 1.2337e-05
9:16787477 C G 0.267066 2.7440e-05
9:16788148 G T 0.367167 -5.8035e-06
9:16788253 C T 0.160931 -6.1271e-06
9:16789652 T C 1.807383 -2.7591e-05
9:16791743 C T 0.192998 3.5020e-05
9:16795159 G A 0.162919 2.4065e-05
9:16801850 C A 0.141538 3.4907e-05
9:16802955 T C 0.042318 -3.8203e-06
9:16804167 G T 1.528468 -4.5206e-05
9:16806521 C T 0.159356 8.2505e-06
9:16806728 C A 0.023313 -1.4221e-05
9:16809958 C T 0.130424 9.7422e-05
9:16814564 G A 0.068190 -9.0268e-08
9:16816655 A G 1.098829 -2.6277e-05
9:16820568 C T 0.027375 -1.0937e-05
9:16824430 G A 0.464912 1.0573e-05
9:16826766 T C 0.124991 1.6807e-05
9:16831748 G A 0.341713 -9.4031e-06
9:16836011 A G 1.026726 -2.0193e-05
9:16836893 C G 0.204768 1.6060e-06
9:16839599 T C 0.080209 -8.8782e-06
9:16840464 G T 0.471729 -1.0619e-05
9:16842310 C T 0.201358 1.3007e-05
9:16843773 T C 0.059837 1.0096e-05
9:16847054 C T 0.154692 3.7642e-07
9:16848462 G T 0.087338 1.9326e-06
9:16848716 G A 0.134626 -2.6084e-05
9:16856367 C T 0.163613 1.4557e-05
9:16857676 G A 0.029589 -1.2591e-05
9:16864521 T C 1.229508 2.4382e-05
9:16868073 C T 0.080110 7.9654e-06
9:16875274 G A 0.152587 -4.0149e-05
9:16880921 G C 0.147083 2.3687e-06
9:16885854 T G 0.162158 1.0062e-05
9:16889787 G A 0.148854 1.9994e-06
9:16891002 G A 0.058803 1.4845e-05
9:16900029 C T 1.928213 -4.3558e-06
9:16900930 T C 0.147800 -2.9779e-06
9:16902060 C T 0.099023 3.8077e-05
9:16904635 G C 0.386859 -1.1213e-05
9:16904735 A G 0.104759 -2.8349e-05
9:16904903 T C 0.048519 -7.0567e-06
9:16910025 C T 0.150214 -1.2887e-06
9:16914412 C T 0.067680 1.8820e-05
9:16915021 C T 0.617245 -3.8504e-05
9:16915716 T G 0.154087 -2.8002e-05
9:16919692 T C 0.218496 -1.0428e-05
9:16921847 C T 1.273608 2.3928e-05
9:16929842 A G 1.162947 1.2027e-05
9:16932299 G A 0.212713 -1.6735e-05
9:16936307 A C 0.043848 1.3740e-05
9:16937666 C A 0.038455 2.5092e-06
9:16941006 T G 1.684782 5.7008e-06
9:16941297 G A 0.668888 -2.6730e-06
9:16941398 C T 0.444551 2.0240e-05
9:16941569 C A 1.584613 2.6886e-05
9:16942901 T C 0.769621 -2.0588e-05
9:16943046 C T 0.103127 -3.3824e-05
9:16947312 T C 0.454563 1.0202e-05
9:16948534 G T 0.904363 2.6021e-05
9:16957172 A G 1.675698 1.0180e-05
9:16961600 A G 0.503674 8.0896e-06
9:16961911 G A 0.436163 4.1808e-06
9:16971270 G A 0.965216 1.5058e-05
9:16972978 G A 0.069795 1.0053e-05
9:16973031 C T 0.088946 -1.2403e-05
9:16973643 T C 0.223630 -7.2352e-06
9:16974014 C T 0.099639 4.3005e-05
9:16982735 A G 0.218136 -1.4701e-05
9:16986264 G A 0.148718 -3.3204e-05
9:16986321 G A 0.023228 8.7066e-06
9:16987005 C G 1.559023 -1.0950e-05
9:16991332 A G 1.282039 -3.0677e-05
9:17002273 G A 0.162607 1.0530e-05
9:17007112 C T 0.227676 -5.4211e-07
9:17012980 G T 1.291545 -2.4473e-06
9:17017561 A G 0.049529 1.9168e-05
9:17022978 T C 0.068591 1.5780e-05
9:17024644 T C 0.076040 4.1588e-06
9:17027250 T C 0.058450 1.4580e-05
9:17033840 A G 0.920954 -2.7033e-05
9:17034642 G C 0.024207 -7.3891e-06
9:17036983 G A 0.070155 -1.5025e-05
9:17039431 C T 0.023717 -1.5418e-05
9:17041557 G A 0.144550 -5.1715e-06
9:17050077 G A 0.324561 9.1698e-07
9:17060599 G C 0.317064 4.8037e-05
9:17062264 C T 0.067235 -2.2476e-06
9:17067364 G A 0.165782 1.3875e-05
9:17068803 G A 0.908739 1.0192e-05
9:17078272 G C 0.380080 5.3768e-05
9:17091951 A G 0.069751 -5.2653e-06
9:17100003 G A 0.061986 -1.3945e-05
9:17107016 A G 0.087086 1.8720e-05
9:17107467 C T 0.129574 1.4690e-05
9:17114199 G A 0.333648 4.1125e-05
9:17127664 C T 0.323092 4.2922e-05
9:17130360 C T 0.675878 -9.3946e-06
9:17141793 G C 0.082745 1.1147e-05
9:17143805 C T 0.040631 1.4620e-05
9:17162581 C T 0.030541 -9.7084e-06
9:17166074 G A 0.125059 3.1164e-05
9:17168226 C T 0.310604 -7.1942e-07
9:17176599 G A 0.046000 -2.1389e-05
9:17182929 A G 0.045694 8.7836e-06
9:17208077 G C 0.067928 2.2918e-06
9:17210004 C T 0.094501 -4.5319e-07
9:17220680 T G 0.023588 -1.5594e-05
9:17221579 T C 0.035838 4.6117e-06
9:17222825 G C 0.081460 1.0225e-05
9:17234883 C T 0.256874 1.0447e-05
9:17261603 C T 0.035345 4.0504e-06
9:17270025 G C 0.489194 1.1245e-06
9:17273731 G A 0.510541 5.9099e-06
9:17278146 T C 0.034767 -9.9030e-06
9:17279530 T C 0.056213 -3.6496e-06
9:17306864 C A 0.136751 1.0396e-05
9:17340864 T C 0.172000 4.9163e-07
9:17350246 C T 1.826419 -1.4912e-06
9:17351580 C T 0.083170 1.1352e-05
9:17361894 C G 0.031520 2.1660e-06
9:17367616 G T 1.254769 -1.2415e-05
9:17367673 A G 1.743443 -8.1762e-06
9:17384354 A G 0.067966 4.2623e-06
9:17390878 A G 0.063869 1.1619e-06
9:17392885 C A 0.419028 -1.0682e-06
9:17394536 T C 1.749334 -9.0283e-06
9:17402272 A G 1.152955 -1.7763e-05
9:17404542 C G 0.063835 -1.5646e-06
9:17408156 G A 0.513003 6.5655e-06
9:17416532 A G 0.042522 -7.1862e-07
9:17436950 A G 0.347503 -1.7961e-05
9:17438205 G T 0.054237 8.9758e-06
9:17444446 A G 0.052364 -1.7798e-05
9:17451460 T G 0.184859 7.7819e-06
9:17458872 T C 1.629249 4.3831e-06
9:17466468 G A 1.762335 -7.5127e-06
9:17467314 A G 0.055427 2.2123e-05
9:17471911 G C 1.818011 3.5445e-06
9:17483559 C A 0.130295 -3.6050e-05
9:17484061 A G 0.063074 1.6911e-05
9:17487808 T C 0.024737 -1.1526e-05
9:17488893 A G 0.044198 -3.4835e-06
9:17489796 C T 0.102362 1.4495e-05
9:17490312 A C 0.031051 -2.2548e-05
9:17493392 A G 0.036687 -2.2156e-05
9:17497841 T C 0.771042 1.2433e-05
9:17501669 G A 0.073086 -1.8397e-05
9:17502032 G A 1.956057 -1.2478e-06
9:17502228 G A 1.971173 -6.8532e-06
9:17508813 T C 1.513978 1.4199e-05
9:17511083 G A 0.087957 2.3725e-07
9:17511285 C T 0.104409 2.0460e-05
9:17519917 T C 1.585983 2.9473e-05
9:17522878 A C 0.041145 -1.1392e-05
9:17524038 T G 0.525500 7.4144e-06
9:17529016 G A 0.051419 4.6468e-06
9:17531552 G A 0.084435 -2.3523e-05
9:17533610 T G 0.583253 -9.9898e-07
9:17534540 T C 0.248122 9.7050e-07
9:17549433 C A 0.664179 5.3359e-06
9:17555140 G C 0.106897 9.3705e-06
9:17561336 T C 0.038432 2.5429e-05
9:17564267 T C 1.926645 -1.0766e-06
9:17574710 T C 0.653293 1.2089e-05
9:17577880 G C 0.034253 -7.7421e-06
9:17580292 T G 0.093206 2.3958e-05
9:17583846 G A 0.732267 -6.8290e-05
9:17591406 T G 1.515688 -5.3092e-05
9:17591978 G A 0.048145 7.1224e-06
9:17593211 G T 0.026117 2.4804e-06
9:17595482 G T 0.042851 -3.9963e-06
9:17598287 T C 1.428435 -2.0706e-05
9:17599212 A G 0.873856 -7.4352e-05
9:17599616 C T 0.029857 1.0601e-05
9:17604934 C T 1.690154 -2.1434e-05
9:17605305 G A 0.057991 -3.4279e-06
9:17608784 C T 0.402315 -6.0304e-06
9:17610211 C T 0.737591 1.6396e-06
9:17613587 G A 0.092812 9.1990e-06
9:17614778 G A 0.603649 -1.2371e-05
9:17615153 A G 0.286241 5.2139e-05
9:17617409 C T 0.545994 -2.7844e-05
9:17618356 A G 0.045326 -1.1167e-05
9:17620329 T C 0.719450 2.9429e-05
9:17623387 G A 0.029242 8.3610e-06
9:17624902 G A 0.324758 -8.0044e-06
9:17626762 C T 0.279078 5.1313e-05
9:17627444 A G 0.154740 -6.0423e-06
9:17629169 C T 0.067959 -3.6911e-06
9:17629471 C T 0.066103 -4.4099e-05
9:17630500 T C 1.871643 1.2870e-05
9:17630727 G A 1.915895 2.5784e-05
9:17633825 A G 0.360864 2.3232e-05
9:17635522 C G 0.200695 -1.2707e-05
9:17635712 G A 1.321899 -4.5223e-06
9:17641128 G A 0.086104 1.1711e-05
9:17647363 G A 0.065134 -1.3109e-05
9:17661980 G T 0.060354 -2.5377e-06
9:17666785 A G 0.027001 1.8668e-05
9:17667075 C T 0.036997 -1.7477e-05
9:17674057 A G 0.749277 -1.2101e-05
9:17697037 A C 0.149449 -4.1155e-06
9:17697178 A G 0.047281 1.5335e-05
9:17699317 A G 0.153927 2.4629e-06
9:17699909 C T 0.904356 -3.2171e-05
9:17701196 T C 0.142170 -2.5462e-07
9:17704788 A G 0.164422 -2.1832e-05
9:17716786 G C 0.022092 1.8439e-05
9:17718946 G A 0.458330 3.0972e-05
9:17726888 T C 0.456436 -1.5053e-05
9:17728183 G T 0.070132 -4.4160e-06
9:17731921 G T 0.467812 -1.1072e-05
9:17737505 A G 0.023571 -1.2686e-05
9:17743079 T C 0.159186 -5.3416e-07
9:17756105 T C 0.170056 -2.0534e-05
9:17757525 G C 0.129326 2.2303e-05
9:17757575 A G 0.053387 -1.9772e-05
9:17758945 A C 0.546008 -1.1402e-05
9:17766201 A G 0.077309 1.6694e-05
9:17768623 G A 0.067898 -1.4697e-05
9:17771244 G T 0.237875 3.1447e-05
9:17781593 T G 0.035419 -7.4346e-06
9:17782325 C G 0.972502 -1.6778e-05
9:17785204 C T 0.035963 -3.0051e-06
9:17787769 T C 0.035610 -3.2395e-06
9:17791988 G A 0.046071 -2.4541e-06
9:17796668 G T 1.177695 -1.9227e-05
9:17797521 T G 0.038398 2.6812e-05
9:17800011 T C 1.872320 -2.5124e-05
9:17810273 G A 0.363060 -7.8387e-07
9:17812054 C G 0.023795 1.8659e-05
9:17812661 G A 0.087630 -1.2300e-05
9:17828144 T C 0.027709 2.2454e-06
9:17829306 A G 0.047183 6.4028e-06
9:17833014 T G 0.044507 -2.7277e-05
9:17838271 T C 0.172272 1.2575e-05
9:17839124 C T 0.032064 1.6549e-05
9:17849503 T G 0.111361 2.3324e-06
9:17850296 C T 0.704035 1.3654e-05
9:17857109 A G 0.165221 1.6855e-06
9:17864133 A C 0.026036 1.3017e-05
9:17869637 G T 0.348502 3.5183e-06
9:17870180 A G 0.038336 -8.2211e-07
9:17878336 T C 0.606515 -5.4915e-06
9:17880914 G A 0.849269 -1.1389e-05
9:17894272 C A 0.295424 -3.4649e-06
9:17896998 T C 0.104194 1.2865e-05
9:17899606 T C 0.293364 -1.9244e-06
9:17901871 A G 1.727678 7.4631e-06
9:17908444 T C 0.078104 -5.0367e-06
9:17915215 C G 1.643695 9.1694e-06
9:17915896 T G 0.030044 -9.1097e-06
9:17920596 T C 0.192399 -4.1126e-06
9:17923017 C T 0.261589 -2.0788e-05
9:17929377 A C 0.121418 2.7426e-06
9:17930182 A G 0.093648 -6.1581e-07
9:17932217 A C 1.976551 -7.3749e-06
9:17933188 T C 0.029748 -4.5016e-06
9:17935538 T C 0.058987 1.8917e-06
9:17938168 C T 0.127973 3.8650e-06
9:17938351 C T 1.241867 -2.7799e-07
9:17939863 A G 0.400808 -1.4750e-05
9:17943475 T C 0.154719 1.0310e-05
9:17946150 C A 0.052157 -3.6768e-06
9:17948869 G A 0.450932 8.5210e-06
9:17964401 G A 0.029952 2.3641e-05
9:17969574 T C 1.255078 -1.3749e-05
9:17971404 C T 0.031064 1.3612e-07
9:17981142 A C 0.448797 8.6459e-06
9:17985592 T C 0.602778 -1.8002e-05
9:17985909 T C 0.682249 1.0733e-05
9:17986179 A G 0.159547 -4.7090e-06
9:17986287 G C 0.106605 1.2268e-05
9:17986367 G A 1.786008 -7.1689e-06
9:17987408 T C 1.028202 1.4723e-06
9:17990785 T C 0.134837 8.0520e-05
9:17993589 A C 0.081759 -1.7344e-05
9:17996889 G A 0.125542 -1.8145e-05
9:17997430 G A 0.081562 9.4093e-05
9:17997775 A G 0.031659 -4.8604e-06
9:18005232 C T 0.174217 1.7324e-05
9:18011417 A C 0.576426 -7.0224e-06
9:18012373 A G 0.079345 -7.1177e-06
9:18019900 T C 0.023340 1.6629e-06
9:18023186 C A 0.037663 7.0208e-06
9:18032972 T C 0.772674 -4.1069e-06
9:18040586 C G 0.149082 3.9028e-06
9:18046478 C T 0.020358 1.8776e-05
9:18047076 A G 0.060690 -4.3049e-06
9:18047728 A C 0.104225 -2.2261e-06
9:18060860 A C 0.050875 6.9301e-05
9:18070964 A G 1.090235 1.9945e-05
9:18071353 T C 1.208994 8.6577e-06
9:18076279 T C 0.166802 -4.1715e-05
9:18083355 G C 0.306542 -3.1962e-05
9:18087087 G T 0.071814 -1.0465e-05
9:18095958 C A 0.022561 8.0796e-06
9:18100798 A G 0.042073 -3.6250e-05
9:18101081 A G 0.152227 3.9120e-05
9:18111955 G A 0.033505 1.0458e-05
9:18112889 A G 0.316292 4.1611e-05
9:18113219 T G 0.589590 -1.4809e-05
9:18118508 G A 0.023731 7.3484e-06
9:18119238 G A 0.951842 -3.3336e-05
9:18123414 T C 0.048927 -1.6913e-05
9:18127674 C G 0.204336 2.1555e-05
9:18130563 A G 0.353408 -1.0115e-05
9:18131156 T G 0.042331 1.2450e-05
9:18131366 T C 0.039261 1.5264e-05
9:18135019 A T 0.115322 -1.4303e-05
9:18136875 T C 0.954058 -3.5602e-05
9:18151098 G A 0.925068 5.2835e-05
9:18164092 T C 0.098510 -1.2619e-05
9:18173833 A G 0.658070 1.3914e-05
9:18183905 A G 0.104698 -6.4319e-06
9:18201624 G A 0.197360 1.5869e-05
9:18211283 T C 0.405344 1.3283e-05
9:18250237 C T 0.398976 1.3371e-05
9:18250401 A G 0.053693 -2.2928e-06
9:18253766 T C 0.043365 7.6085e-07
9:18255609 G A 0.268345 2.0854e-06
9:18256588 G A 0.698674 1.1563e-05
9:18258316 A G 0.588955 -3.9275e-05
9:18259760 A G 0.832249 5.9272e-06
9:18262127 A G 0.870684 9.1347e-06
9:18265864 G A 0.925377 -5.8956e-06
9:18272807 T C 0.043814 -2.2858e-05
9:18272857 C T 0.154848 9.9842e-06
9:18289897 G T 0.107587 -3.9666e-05
9:18290684 G A 0.064294 2.8087e-05
9:18291313 G A 0.924371 -4.1801e-06
9:18294429 C T 0.281074 -1.0272e-05
9:18300883 G A 0.287863 1.1462e-05
9:18317093 C A 0.133980 1.6630e-05
9:18325157 G A 0.097809 -3.2972e-05
9:18328167 A G 0.039078 1.6576e-05
9:18331122 C A 0.540426 1.0394e-05
9:18336251 A G 0.036409 5.5716e-06
9:18337698 A G 0.250594 -1.1728e-05
9:18339747 T C 0.162093 8.6232e-07
9:18343563 C T 0.216820 5.5502e-06
9:18348539 G A 0.036925 5.1667e-06
9:18368310 T C 0.126348 -2.0548e-05
9:18368546 T G 0.154257 -1.9965e-05
9:18371966 G A 0.230845 1.1569e-05
9:18375107 G A 0.058229 -4.7998e-06
9:18380820 A G 0.250302 -1.6846e-05
9:18382190 G A 0.050804 1.6645e-05
9:18390837 C T 0.316122 4.2339e-06
9:18394317 T C 0.297617 2.6067e-05
9:18397372 A G 0.081633 9.7082e-06
9:18397407 G A 1.031071 -1.8908e-06
9:18405452 G A 0.314739 -1.9192e-05
9:18408771 C A 0.325404 -1.4278e-05
9:18408970 G A 0.435150 2.0526e-05
9:18411779 T C 1.034362 -1.7148e-05
9:18416216 G A 0.099571 4.1069e-06
9:18419585 C T 0.172534 -1.7573e-06
9:18426823 C T 0.449514 -2.6562e-05
9:18431787 A G 1.271234 -3.8923e-05
9:18434822 G A 0.049427 -9.8323e-09
9:18446117 A G 0.058627 -2.1487e-05
9:18451565 G A 0.244009 -9.3280e-07
9:18460989 T C 1.119466 -1.2136e-05
9:18475203 T C 0.611890 -1.2800e-05
9:18497933 A G 0.053969 1.5831e-05
9:18501014 G A 0.030976 -2.0191e-07
9:18501139 G C 0.043576 1.0978e-05
9:18502762 T C 0.033104 -2.4555e-05
9:18505639 C T 0.133270 1.3382e-05
9:18506190 A G 0.373688 3.3887e-06
9:18508447 G A 0.019841 4.6185e-06
9:18512570 C T 1.250326 -1.8323e-05
9:18515239 A G 0.193294 -1.8631e-05
9:18536274 A G 0.028552 7.1531e-06
9:18537444 G A 0.623198 -2.3477e-05
9:18538877 T G 1.154437 -3.9456e-05
9:18541136 T C 1.899794 -1.6412e-05
9:18542869 C T 0.287135 1.2080e-05
9:18543094 T A 0.059898 2.9718e-06
9:18565516 G A 0.511337 3.6804e-06
9:18583519 T G 0.023670 5.3003e-06
9:18585212 C G 0.166415 -1.0624e-05
9:18597219 G A 0.532334 -6.1596e-06
9:18605544 T C 0.892919 -8.3246e-06
9:18609330 C T 0.183019 -3.2187e-05
9:18610063 A G 0.043715 3.1888e-06
9:18613937 T G 0.046343 1.1952e-05
9:18615606 G A 0.020970 7.4585e-06
9:18617420 T C 0.294357 -4.3566e-06
9:18626238 C T 0.330317 -1.0027e-05
9:18628362 A G 0.057862 1.1384e-05
9:18631605 C A 0.039057 -3.6157e-06
9:18633028 A G 0.310516 4.7842e-06
9:18638517 A C 0.230110 -2.4703e-05
9:18639300 A G 0.081524 1.6264e-05
9:18642144 G A 0.037398 5.1356e-06
9:18642675 T C 0.483771 2.2242e-06
9:18650692 C A 0.074412 5.1845e-06
9:18650698 G A 0.112072 1.7923e-05
9:18652833 G A 0.447876 4.0559e-07
9:18656065 T C 0.516423 4.8656e-06
9:18657967 T C 0.362955 -1.5930e-05
9:18661683 T G 0.274991 -1.2058e-05
9:18661848 G T 0.449630 4.0555e-05
9:18664041 C T 0.611563 -1.2510e-05
9:18665782 G A 0.309782 -2.1442e-05
9:18666780 T C 0.238936 -1.1012e-05
9:18667008 C G 0.082840 -3.2718e-05
9:18669659 A G 0.099496 -9.1380e-06
9:18670676 C T 0.285561 -2.3949e-05
9:18671467 T C 0.788429 -9.0512e-06
9:18674055 A G 1.410189 4.6063e-06
9:18681452 G A 0.290991 -2.1397e-05
9:18682352 C A 0.306446 -5.0923e-06
9:18682919 A G 0.719096 1.3362e-05
9:18684837 G T 0.160523 7.4341e-06
9:18689099 G A 1.017227 -1.5845e-05
9:18690905 A G 0.061751 -5.6697e-06
9:18696633 A G 0.321535 1.6693e-05
9:18697989 G A 0.042178 2.6827e-05
9:18698883 C T 0.074330 -2.4867e-05
9:18699872 C A 0.464219 -8.5578e-06
9:18701175 G A 0.032880 -1.6237e-05
9:18709161 A G 0.031455 1.2592e-05
9:18717903 A G 1.736283 5.5017e-06
9:18718186 G A 1.100115 6.7729e-06
9:18720952 T C 0.038486 2.6492e-05
9:18721230 A G 0.026532 2.3350e-05
9:18721847 G A 0.059368 -2.8354e-05
9:18722484 A G 0.024921 6.7860e-06
9:18728689 A C 1.683480 7.0303e-07
9:18729933 A G 0.037493 6.4107e-06
9:18732114 T G 1.310761 -2.3605e-06
9:18735331 G A 0.054146 -1.1803e-05
9:18742434 T C 0.514992 -1.2503e-05
9:18743239 C T 1.632326 8.6019e-06
9:18743676 A G 1.051518 2.3965e-06
9:18751638 A G 1.010573 1.1602e-05
9:18752630 T C 0.023897 1.3095e-05
9:18755459 G T 1.435772 -6.9721e-06
9:18757379 A G 0.254232 2.7836e-05
9:18758054 A G 0.090901 3.5412e-05
9:18758836 C G 0.848235 -1.9001e-05
9:18760665 G A 0.377506 5.8391e-06
9:18761099 C A 0.407625 1.0313e-05
9:18767830 G A 0.166027 1.7338e-05
9:18768738 A C 0.233731 3.1768e-06
9:18771613 G A 0.144724 -2.0809e-05
9:18775810 A C 0.992595 -5.1870e-06
9:18776550 T G 0.300504 -9.2849e-06
9:18777196 C A 0.350729 -2.3515e-05
9:18777268 T C 0.101328 -7.7296e-06
9:18777304 T C 0.063142 4.8010e-06
9:18777368 C T 1.434171 -5.4543e-05
9:18780271 T G 0.072250 -8.7240e-06
9:18780845 A G 0.319893 3.6582e-07
9:18783332 T C 0.163613 -1.1047e-05
9:18787381 C A 1.194276 -6.5480e-05
9:18789128 C T 0.419616 -5.0287e-05
9:18795304 T C 0.431040 1.3940e-05
9:18797419 A G 0.899168 -1.8499e-06
9:18804418 T G 1.582781 -6.9112e-05
9:18816959 T C 0.025019 -8.4928e-06
9:18817372 T C 1.416165 -1.6558e-05
9:18817951 G T 0.507971 -4.6720e-05
9:18818477 C T 0.067177 -2.4276e-06
9:18819525 A G 1.795552 -2.7806e-05
9:18826610 A G 0.103667 -9.8105e-06
9:18829952 G A 0.475397 1.7177e-05
9:18832027 C T 0.208039 -8.1805e-06
9:18832441 A G 0.027382 -7.4722e-07
9:18833101 T C 0.128085 -1.2128e-05
9:18849525 G T 0.026168 -2.9740e-06
9:18852226 A G 0.076275 -2.7246e-05
9:18856840 A G 1.489421 1.5679e-05
9:18858945 T C 0.854205 2.7277e-05
9:18863560 A C 0.100903 -2.3212e-05
9:18871191 G C 0.120061 3.7783e-05
9:18882338 C T 0.093448 -1.1318e-05
9:18882562 T C 1.231654 2.6133e-05
9:18887178 C T 0.174734 -1.7358e-05
9:18890883 T C 1.955014 -1.1945e-06
9:18892827 A G 0.178514 -2.7104e-05
9:18893166 T C 0.662721 3.8250e-05
9:18893621 A G 0.028909 -6.8591e-06
9:18903943 G A 0.071862 1.7378e-05
9:18904986 C T 0.088718 -9.4270e-06
9:18905289 G A 0.239069 4.4506e-06
9:18907551 C T 0.294635 -1.8810e-05
9:18907625 C A 0.092536 -1.4767e-05
9:18907844 G A 1.126776 1.1014e-05
9:18909742 T C 0.055954 -5.2797e-06
9:18910581 C T 0.380236 -5.3774e-06
9:18911029 C T 0.101420 -2.1298e-05
9:18911628 T G 1.548799 1.0716e-05
9:18913052 C T 0.143282 -1.7443e-06
9:18914103 G A 0.488582 -3.0864e-05
9:18916932 C A 0.377870 2.3495e-05
9:18917483 T C 1.134776 1.5846e-05
9:18918024 G A 0.035916 -1.1520e-06
9:18919270 A G 0.061863 -5.3614e-06
9:18921386 G T 0.529720 -8.4540e-06
9:18923130 C T 0.110443 1.2483e-05
9:18925962 T C 0.112633 -2.4171e-05
9:18926608 C A 0.278772 1.8255e-06
9:18926997 G A 0.207216 -8.4282e-06
9:18927177 C A 0.291181 9.8034e-06
9:18927768 A C 1.547456 -3.1843e-05
9:18928210 A G 0.072284 2.7085e-05
9:18928536 C G 0.072229 2.0280e-05
9:18930222 A G 1.710257 -1.5756e-05
9:18932805 G A 0.357066 5.2520e-06
9:18933274 C T 0.299205 -3.9622e-06
9:18935819 T G 0.685394 2.1643e-05
9:18936179 G C 1.219408 -4.7805e-06
9:18936798 G C 0.054591 6.4786e-06
9:18937624 G A 1.277137 1.0340e-05
9:18938782 G A 0.448579 -1.9315e-05
9:18942204 C A 0.100876 -3.0693e-06
9:18944215 A G 0.185494 4.7282e-06
9:18950787 A G 1.548119 -3.8051e-06
9:18950895 C T 1.377513 -4.0554e-06
9:18953625 G A 1.424991 -4.8607e-07
9:18953905 T C 1.826507 -3.0578e-05
9:18957669 C T 0.090745 -1.5646e-05
9:18972704 A G 1.666420 -2.1385e-05
9:18972801 T G 1.866931 -4.1845e-05
9:18973390 T G 0.081773 3.2596e-06
9:18974009 C T 0.100261 -7.0204e-06
9:18978051 A G 0.034457 -2.6954e-05
9:18987037 A G 0.091550 -2.7758e-05
9:18989578 C A 0.254225 -3.2203e-05
9:18993373 T G 1.253878 7.0229e-06
9:19012750 T C 0.105673 1.1874e-05
9:19017723 C T 1.232616 3.0236e-06
9:19025234 T C 0.105282 -4.5403e-06
9:19030303 A C 0.847144 -3.7840e-05
9:19033058 A C 0.833480 5.5799e-06
9:19048176 A G 0.027216 2.9353e-05
9:19051733 T C 0.895982 -3.2671e-06
9:19058483 A C 0.272465 -1.5418e-05
9:19058636 T C 0.031064 2.1638e-06
9:19058743 C G 0.176968 -6.2654e-06
9:19059155 C T 0.097259 8.6623e-06
9:19065152 C G 0.272608 -1.4576e-05
9:19069911 T C 0.487300 -9.3957e-06
9:19072745 C T 0.040577 1.4724e-05
9:19080577 A G 0.022150 1.5858e-05
9:19087154 C T 0.209007 6.0985e-06
9:19102828 C T 0.213975 -1.3828e-05
9:19115088 C T 0.102396 -2.7895e-05
9:19115802 A G 0.317319 -3.7089e-05
9:19119034 A C 1.479389 -2.2235e-05
9:19119674 G A 0.105524 1.7029e-05
9:19127877 T G 0.738214 3.0266e-05
9:19130209 T G 1.003607 2.8325e-05
9:19131123 A G 0.102899 6.7205e-07
9:19137825 G A 0.918761 8.8122e-06
9:19139836 C T 0.317639 -4.0896e-05
9:19143965 T C 0.154767 -1.6185e-05
9:19146343 T C 0.344841 -4.9234e-05
9:19146627 T C 0.046350 2.6579e-06
9:19151254 C T 0.187177 -2.7662e-06
9:19152187 G A 1.840939 -2.3324e-05
9:19154016 A G 0.093016 -3.8074e-05
9:19156784 G T 0.591525 8.9677e-06
9:19156917 T C 0.083292 2.9593e-05
9:19158229 C G 0.494049 -1.7274e-05
9:19161100 A G 0.730278 -6.4680e-05
9:19161145 C G 1.784835 -5.2889e-05
9:19161239 A G 0.473694 -4.8423e-06
9:19166110 G C 0.111178 -4.9667e-07
9:19167849 G T 0.596774 7.3244e-06
9:19176406 C T 0.488034 4.4979e-06
9:19189830 C G 0.113374 1.2384e-05
9:19192694 C T 1.289240 5.2211e-06
9:19193644 C G 0.113918 1.2626e-05
9:19196038 C T 0.637151 -1.9221e-05
9:19208907 G C 0.171698 3.6180e-05
9:19217780 C T 0.151839 2.9475e-06
9:19224325 C T 1.589145 2.9319e-07
9:19234830 G T 1.779763 -1.5877e-06
9:19234908 G A 0.591545 3.2465e-06
9:19246892 G A 0.165650 -4.9313e-07
9:19254083 G A 0.031139 -3.1938e-06
9:19254449 T C 0.440314 2.0147e-06
9:19267852 T G 0.050940 -5.2602e-06
9:19278526 T C 0.510303 4.8924e-06
9:19278718 G C 0.032852 4.9352e-06
9:19289959 A G 0.139141 -2.9971e-06
9:19290794 C A 0.070183 5.3558e-06
9:19296275 A G 0.070682 4.3901e-06
9:19298554 G A 0.059086 -1.2195e-05
9:19303662 G A 1.162321 -6.3506e-06
9:19305912 T C 1.695349 1.4959e-06
9:19343291 C T 0.473265 2.2652e-05
9:19346710 G A 0.169944 1.1522e-05
9:19346729 T C 0.037337 -1.4872e-05
9:19355557 C A 0.020872 -1.8354e-05
9:19360566 A G 0.184243 2.8901e-06
9:19373813 T C 0.046051 -4.0249e-06
9:19376255 C A 0.157687 -8.2791e-07
9:19376408 G A 0.383446 6.5960e-06
9:19379367 A G 0.156912 -6.1432e-08
9:19393194 G A 1.831240 1.5034e-05
9:19395650 C T 0.630919 1.0917e-05
9:19397342 A G 0.037157 2.4628e-06
9:19400351 C T 1.615446 1.1023e-05
9:19403973 A G 0.386818 -1.2906e-06
9:19405649 A C 0.043647 -7.4520e-06
9:19408191 C T 1.414721 -1.0181e-05
9:19416235 G A 0.101906 -1.4707e-05
9:19434980 T C 0.036599 -1.1634e-05
9:19438279 G T 0.766847 -7.4739e-06
9:19438402 C T 0.319974 -2.7097e-06
9:19440753 G A 0.057025 -4.3872e-06
9:19442379 G T 0.028620 7.1751e-06
9:19443516 C A 0.503252 -3.8506e-06
9:19446663 C A 0.879962 1.0801e-05
9:19448473 G A 1.135344 -2.0673e-05
9:19450111 A G 0.110637 2.5751e-05
9:19451553 T G 0.025223 1.0258e-05
9:19451807 A C 0.084802 8.4851e-06
9:19451809 G A 0.025298 -2.0489e-05
9:19452990 C T 1.309493 -1.0539e-05
9:19457947 G A 0.727263 8.9800e-06
9:19457990 C T 0.767129 5.8959e-06
9:19458166 C G 0.112969 1.1841e-05
9:19458939 T C 0.600113 3.0231e-05
9:19459904 T C 0.071185 -3.9859e-06
9:19462052 G A 0.088827 -9.2650e-06
9:19464445 G A 0.754006 -3.6704e-06
9:19466906 G A 0.085611 -9.5500e-06
9:19468614 T G 0.533398 -7.3690e-06
9:19470350 A C 0.071128 -3.4960e-06
9:19471205 A G 0.488888 -2.1379e-05
9:19472460 C A 0.505659 -2.4218e-05
9:19472784 A G 0.425954 -6.2855e-06
9:19475410 G T 0.167247 3.3369e-06
9:19476590 A G 0.706813 1.5974e-05
9:19478606 A G 1.381667 1.3362e-05
9:19478854 A G 1.943580 -1.2675e-05
9:19479202 A G 0.044368 3.2107e-06
9:19481505 T C 0.092179 8.1770e-06
9:19481950 G C 0.037218 5.9156e-06
9:19482493 C T 0.029538 8.5049e-06
9:19482530 C T 0.042243 -2.3938e-06
9:19492973 G A 0.533592 -9.3002e-06
9:19496550 C T 0.649607 2.2466e-05
9:19497162 A C 0.026474 1.0831e-05
9:19511629 A G 0.573836 1.2482e-06
9:19512411 T C 0.430006 -2.8371e-05
9:19513628 T G 0.033413 4.8697e-06
9:19513701 G A 0.675422 1.5196e-05
9:19520199 C T 0.024387 -1.7833e-05
9:19526712 C T 0.495749 -5.4696e-06
9:19527580 C T 0.021483 -5.4071e-06
9:19529293 G A 0.780470 1.7617e-05
9:19530184 T A 0.034124 -6.1785e-06
9:19531262 T C 1.533473 1.3150e-05
9:19531556 C T 0.023551 -1.7025e-05
9:19532826 T G 1.624129 3.5430e-07
9:19533752 G A 0.838614 6.0893e-06
9:19550467 C T 1.595714 1.0098e-06
9:19556473 C T 0.215399 1.5689e-06
9:19571774 T C 0.024700 -1.2790e-06
9:19573600 T C 1.592830 2.6352e-06
9:19573980 G C 0.799019 1.1128e-06
9:19574889 G T 1.809535 4.4086e-06
9:19581602 T C 0.247385 4.7230e-06
9:19582820 G A 0.215957 2.5902e-07
9:19586233 T C 0.046632 5.8833e-06
9:19591691 T G 1.880149 5.3220e-06
9:19592221 A G 0.059245 7.9168e-06
9:19594957 G A 0.247742 6.8266e-07
9:19598020 G A 1.810514 1.4735e-06
9:19599129 T G 0.048260 1.6835e-06
9:19610405 C T 0.033240 1.8217e-05
9:19619509 T C 1.462274 1.7416e-06
9:19623884 G A 0.106734 1.8434e-05
9:19632800 G A 0.027110 1.6087e-05
9:19638387 G A 0.107067 7.5102e-06
9:19653899 G A 1.460948 2.9435e-06
9:19658759 A G 0.081014 -2.4032e-05
9:19660406 G A 0.955911 -6.8299e-06
9:19661044 A G 0.023455 -7.8928e-06
9:19664081 T G 0.685595 -1.5357e-06
9:19670630 G A 0.456205 5.7798e-06
9:19681740 A G 1.952249 3.7239e-06
9:19683745 T C 0.964723 -4.4422e-05
9:19690739 A G 0.443143 3.7019e-06
9:19700975 C T 0.130961 2.0845e-05
9:19701411 G A 0.609075 1.6800e-05
9:19701963 G A 0.030864 1.6005e-05
9:19703119 T C 0.082259 -1.9199e-06
9:19710240 C T 0.053656 -1.0782e-05
9:19712378 C T 0.123886 1.9147e-06
9:19713500 T G 0.737003 3.0764e-05
9:19714431 C T 0.052289 8.7724e-08
9:19722063 G A 0.048393 -3.6534e-05
9:19722598 T G 0.047217 -4.6424e-06
9:19724592 G T 0.090816 -1.5717e-05
9:19725104 C T 0.039343 2.2913e-06
9:19733849 T C 1.065518 -1.8988e-05
9:19734033 T C 0.020923 4.3300e-08
9:19737865 C T 1.280574 -1.0420e-05
9:19739629 G C 1.303322 -1.7133e-05
9:19740030 C T 0.021745 -2.6606e-06
9:19740463 C T 0.072736 -1.2700e-05
9:19740788 T C 0.184838 -1.6218e-05
9:19743554 G T 0.173806 3.1506e-06
9:19744948 C T 0.026991 9.8712e-06
9:19746160 G A 0.534177 -1.6538e-06
9:19746830 T C 0.025930 -2.0475e-06
9:19751057 T C 0.041236 -3.3578e-05
9:19751149 C T 0.650291 1.1704e-05
9:19751379 G A 0.490832 4.5535e-05
9:19751710 C T 0.582356 5.3899e-06
9:19752389 C T 1.182615 5.8952e-05
9:19758611 A G 0.144271 -1.2888e-06
9:19759004 A G 0.499016 2.9297e-05
9:19760153 T C 1.548786 -1.2664e-05
9:19775635 G A 0.035950 -2.8083e-05
9:19787182 A G 0.900552 -3.6912e-05
9:19790000 T G 0.432658 1.4102e-05
9:19794528 G A 0.080647 4.8255e-07
9:19802214 C T 1.848256 -9.2981e-06
9:19825237 C A 1.888367 -1.8680e-06
9:19826404 C T 0.173449 4.4671e-06
9:19827259 C T 1.900701 -6.2642e-08
9:19828895 T C 0.037038 -7.4225e-07
9:19830187 G C 0.042783 -2.6201e-06
9:19830541 T C 0.027301 -1.1887e-05
9:19840148 C T 1.902177 2.9209e-06
9:19842235 A C 1.752884 -3.5321e-05
9:19848467 T C 1.186001 -1.0477e-05
9:19849073 G C 1.508573 -1.5808e-06
9:19854343 T C 0.084214 -1.1208e-05
9:19861624 G T 0.043848 8.6082e-08
9:19873010 G A 0.098707 -1.8194e-05
9:19873126 G C 1.355339 -3.3157e-06
9:19878336 A C 0.132443 6.8429e-06
9:19880301 A C 0.033583 1.4327e-05
9:19880315 G A 0.310907 2.9810e-05
9:19881100 C T 0.098027 -2.9896e-06
9:19881812 T C 0.361401 -9.1272e-06
9:19882251 T C 1.120136 7.1923e-06
9:19882454 C T 1.917167 -1.3335e-05
9:19882463 C T 0.173568 2.2279e-05
9:19882865 C T 1.871473 -9.0331e-06
9:19883421 T C 0.627570 -8.1833e-06
9:19884364 C T 0.742412 2.2088e-05
9:19896870 C G 0.053853 2.3463e-06
9:19897119 C T 1.799322 -9.7594e-06
9:19899209 A G 0.069873 3.3862e-05
9:19902822 C T 1.129581 -1.7832e-05
9:19903133 T C 0.928345 1.8208e-06
9:19903935 C T 0.033944 1.2415e-06
9:19905711 C G 0.078461 -8.9581e-06
9:19909755 G A 0.933659 -2.0074e-06
9:19910154 C G 0.103446 -1.0103e-05
9:19913350 G C 0.090802 2.2680e-06
9:19913425 C T 0.040706 5.8784e-06
9:19913898 G C 0.026056 -2.9034e-06
9:19921973 T C 0.061659 1.7630e-05
9:19925390 C T 0.031132 -1.1021e-05
9:19926411 C T 0.337310 9.6593e-06
9:19933465 T C 0.066620 2.3221e-05
9:19941355 A C 0.335165 2.0572e-06
9:19942824 T C 1.052653 8.6051e-06
9:19952419 A C 1.749079 1.9218e-05
9:19954348 T C 0.604801 1.6357e-05
9:19964590 T G 0.078947 -1.3030e-05
9:19969768 C T 1.224854 -2.5643e-06
9:19972636 A G 0.359144 -1.9681e-05
9:19974888 A G 0.054907 -7.4623e-06
9:19978750 G A 0.550955 3.0507e-05
9:19982183 C T 1.677561 5.3599e-05
9:19987456 G A 0.043956 1.2009e-05
9:19988975 C T 0.113105 -2.8625e-06
9:19995950 C T 0.082449 -4.0494e-06
9:20004666 A G 0.912183 -1.4935e-05
9:20016698 T C 1.454141 -3.3686e-06
9:20016778 T C 0.443673 -1.0736e-06
9:20018445 C T 1.006232 -3.5140e-06
9:20022425 C T 0.129173 -1.1767e-05
9:20025247 C A 0.285279 6.3107e-06
9:20026004 C G 0.431832 1.4324e-05
9:20028769 G C 0.230753 7.2735e-06
9:20033977 C T 0.258213 -8.7773e-06
9:20037709 T C 0.137873 -5.9747e-06
9:20041650 G A 0.026770 -7.3519e-06
9:20057240 G A 0.065722 -3.4073e-06
9:20058939 G T 0.245539 1.7308e-05
9:20061835 T G 0.318866 1.7480e-05
9:20072685 T G 0.278609 -2.5612e-05
9:20072967 A G 0.447763 -1.4325e-05
9:20074464 C T 0.106618 7.3829e-06
9:20075291 C A 1.062152 -4.3583e-06
9:20083684 A G 0.126929 1.3072e-05
9:20086325 T G 0.109049 2.2565e-05
9:20089435 C A 0.089327 -8.8737e-06
9:20093557 A G 0.196666 -2.2430e-05
9:20094086 C G 0.028987 -1.8190e-05
9:20095103 G A 0.604968 -1.5199e-06
9:20095198 A G 0.028236 -3.9409e-06
9:20095592 T G 0.130883 -4.4097e-05
9:20098626 C T 0.184087 -1.8233e-05
9:20098711 G A 0.194208 -1.1211e-05
9:20101035 T C 0.046292 -4.0562e-06
9:20101087 G A 0.168172 -6.1217e-06
9:20101645 A G 0.167003 -1.2338e-05
9:20111141 T G 0.034899 -1.2591e-05
9:20111554 C T 0.285633 -8.5524e-06
9:20121133 A C 0.030632 1.4164e-06
9:20122244 T C 0.351667 -2.4505e-05
9:20131952 C T 1.235407 1.3885e-05
9:20141558 A C 0.065919 5.4459e-06
9:20147352 T G 1.837060 -9.8293e-06
9:20148749 A C 0.058028 5.6770e-06
9:20148889 A G 0.030558 -1.2553e-05
9:20156963 A C 0.153669 -2.3636e-05
9:20159208 G A 0.558428 1.6928e-05
9:20167602 T C 0.345718 2.4528e-05
9:20173766 C T 0.037993 -4.0845e-06
9:20175604 T C 0.334458 -7.3371e-06
9:20176246 G A 0.805751 3.9768e-05
9:20176358 C T 0.752721 -1.6506e-05
9:20176715 A G 0.306470 6.9888e-06
9:20178236 T G 0.169005 7.4014e-06
9:20178811 G A 1.805364 -3.0739e-05
9:20180613 T C 0.392142 -8.3174e-06
9:20184175 T C 0.251254 1.0413e-05
9:20185782 G C 0.767551 -1.0510e-05
9:20186054 C T 0.127361 -1.7186e-05
9:20187574 C T 0.170878 1.5526e-05
9:20187933 G A 0.064335 4.3544e-06
9:20188441 C G 0.325224 -1.3959e-05
9:20188704 T C 0.710264 3.4385e-08
9:20190480 T G 0.124797 -7.7558e-06
9:20190563 C T 0.766578 6.7533e-06
9:20191019 A G 0.034189 1.3285e-05
9:20196174 G A 0.270320 -2.3262e-05
9:20199412 A G 0.077914 -6.4000e-06
9:20201556 A C 0.130880 -1.9606e-05
9:20202826 A G 0.049090 -9.7337e-06
9:20207963 A C 0.175006 -5.7925e-06
9:20209914 A C 0.047448 -1.2440e-05
9:20214972 C T 1.797034 -1.5412e-05
9:20216946 A G 0.186898 2.1780e-05
9:20220838 T C 1.189608 -4.5255e-06
9:20227807 C T 0.201382 3.4572e-05
9:20237047 A G 0.265496 3.5755e-07
9:20239600 T C 0.145978 3.0404e-05
9:20242610 A G 0.043283 1.2956e-05
9:20248945 A G 0.280111 1.0081e-05
9:20251513 T C 0.161886 3.8078e-05
9:20253425 C T 0.637875 1.4866e-05
9:20255091 T C 0.113931 1.6525e-05
9:20256859 A C 0.020280 -2.1930e-07
9:20261441 C G 0.028025 1.3385e-05
9:20270907 A C 0.508433 4.5453e-05
9:20271492 T G 0.048509 2.7278e-05
9:20272222 G A 0.193718 4.1893e-05
9:20273793 C T 0.196806 -2.4938e-05
9:20283406 G A 0.300283 -1.8252e-05
9:20285814 C A 0.881826 2.0770e-05
9:20287051 T G 0.043552 5.7057e-06
9:20287106 A G 0.045136 1.2780e-05
9:20287948 C T 0.936410 -3.0372e-05
9:20288119 C G 0.142908 8.6142e-06
9:20289153 G A 0.185637 1.8145e-05
9:20289426 T C 1.430873 -1.3511e-05
9:20291115 A G 0.064032 -1.4459e-05
9:20291602 G A 0.319682 6.2159e-06
9:20298585 T C 0.211272 -1.4112e-05
9:20300670 A G 0.476159 -1.2732e-05
9:20302083 C T 0.100176 1.4722e-05
9:20304292 A G 0.039819 8.3927e-06
9:20315337 T G 0.729850 1.7488e-05
9:20317383 C G 0.046272 7.9437e-06
9:20318113 G A 0.057610 1.2551e-05
9:20318893 C A 0.201004 -1.1042e-05
9:20319469 G A 0.037446 -1.9457e-05
9:20319885 G A 0.145274 -2.2084e-05
9:20322809 C A 0.077774 -6.6236e-06
9:20323424 C T 1.484828 -1.8077e-05
9:20323492 T C 0.181914 -2.0167e-05
9:20327754 G A 0.137125 -3.2493e-05
9:20330264 C T 0.031877 3.0350e-05
9:20340776 G C 0.123196 2.0774e-05
9:20341169 A G 0.042161 -2.6081e-06
9:20342055 C T 0.338201 1.0479e-06
9:20346912 C T 0.201983 -1.9598e-05
9:20348200 G A 0.043858 -8.5900e-06
9:20348280 C T 0.424233 1.3974e-06
9:20349442 A C 0.064855 1.8328e-05
9:20351419 G C 0.109957 -2.6940e-05
9:20357663 T C 0.021419 -6.9959e-06
9:20372980 C T 0.023680 -1.2795e-05
9:20377019 C T 0.023965 -1.5724e-05
9:20391649 T C 0.029687 6.3628e-06
9:20405630 A C 0.354639 -4.7569e-06
9:20412028 C T 0.043525 1.2604e-06
9:20417953 A C 0.028222 7.2850e-06
9:20418172 C G 0.088691 -1.0697e-05
9:20419019 A G 0.026420 2.1897e-05
9:20426396 T C 0.123111 -1.3707e-05
9:20429581 T C 0.060884 1.2440e-05
9:20432758 A G 0.102001 -5.5333e-06
9:20446666 G T 0.037741 1.6509e-05
9:20448012 T C 0.021042 -3.6523e-06
9:20449711 C A 0.048434 8.0674e-06
9:20453684 C G 0.325513 2.7058e-06
9:20455527 C T 0.034780 7.7106e-06
9:20464018 G A 0.531083 -5.6285e-06
9:20464362 A C 1.207148 1.1643e-05
9:20465705 A G 0.132277 -3.5584e-06
9:20469851 C T 0.864881 3.9645e-05
9:20471312 G A 1.114924 -2.0230e-05
9:20472276 C T 0.066834 -1.1403e-05
9:20475176 C T 0.495732 1.8395e-05
9:20476392 G C 0.072477 -1.1909e-05
9:20478728 C T 0.030109 1.3351e-06
9:20482239 C G 1.358484 -3.1901e-05
9:20484086 C T 0.086519 -1.0362e-05
9:20484481 G A 0.379505 -7.8851e-05
9:20488417 G A 0.396103 -3.6779e-05
9:20489769 A G 0.057134 -1.0564e-06
9:20490128 G A 0.050620 -1.2560e-05
9:20490178 T C 0.448726 9.9188e-06
9:20496622 C G 0.036929 3.2781e-05
9:20498364 A T 0.031391 1.8806e-05
9:20508424 T C 0.057481 -2.0504e-05
9:20512797 A G 0.058076 -2.1908e-05
9:20521903 G A 0.825650 -1.2441e-05
9:20524499 T C 0.063947 7.3258e-06
9:20529277 G A 1.323483 5.7462e-08
9:20529873 C T 0.028144 -3.1991e-06
9:20538090 G T 1.923739 -9.9499e-06
9:20538919 T C 0.057348 -1.9963e-05
9:20541868 G A 1.845464 -2.1160e-05
9:20555572 A C 0.037752 1.4934e-05
9:20557525 T C 0.035079 4.8330e-06
9:20557882 G A 0.053928 2.3181e-05
9:20558258 T C 1.750246 -2.5339e-06
9:20560673 C G 0.217687 1.7548e-05
9:20563365 T C 0.088181 -9.5723e-06
9:20569126 C T 1.245362 5.6792e-06
9:20571749 G A 0.024163 1.9468e-05
9:20575345 T C 0.688807 4.7292e-07
9:20578041 C T 0.308347 5.5647e-05
9:20578256 T C 0.987648 1.9403e-05
9:20585402 T G 0.037384 1.0993e-06
9:20585867 A C 1.665026 2.5307e-05
9:20594315 T C 0.046877 1.4850e-05
9:20599628 C T 0.131502 3.1305e-05
9:20602393 C T 0.103786 2.2031e-05
9:20605854 G A 0.145686 -1.3080e-05
9:20609859 T C 0.059956 2.2638e-06
9:20616618 A G 0.969374 -2.1664e-05
9:20621644 T C 0.092723 6.0026e-06
9:20625228 A G 0.741046 2.7890e-05
9:20625875 G A 0.831542 -1.3567e-05
9:20629553 A C 0.996345 2.9420e-05
9:20633326 G A 0.074215 2.2187e-05
9:20634143 A G 0.049539 -6.5705e-06
9:20637176 G A 0.028443 -1.8095e-05
9:20638248 T C 0.781320 6.0889e-06
9:20641181 A C 0.857942 -1.0766e-05
9:20641615 A G 0.063838 -2.0114e-05
9:20642892 A G 0.020661 -9.8892e-06
9:20649638 A C 0.460288 -1.2389e-05
9:20652174 A G 0.246436 -1.0144e-05
9:20654666 C G 1.799183 1.4652e-05
9:20655564 T G 0.080185 -4.7520e-06
9:20661298 A G 0.036307 1.1195e-05
9:20667155 G A 0.083863 1.2878e-06
9:20670092 C T 1.626156 -2.0931e-05
9:20671212 G A 0.095685 5.1422e-06
9:20671245 G A 0.096052 1.4925e-06
9:20678713 G T 0.091217 -3.4080e-06
9:20681224 G A 0.025672 -1.7689e-06
9:20690244 T C 0.354370 -1.6838e-06
9:20701045 C T 1.018488 -9.8888e-06
9:20703928 G A 0.842418 2.0753e-05
9:20717414 A G 1.703321 -1.6190e-05
9:20735234 G A 0.809246 7.7576e-07
9:20737290 G A 0.490200 4.7022e-06
9:20742487 T G 0.049957 -2.1216e-05
9:20742963 G A 1.900004 -1.5250e-05
9:20746230 A G 0.021653 -1.6693e-06
9:20749291 A G 1.365641 -1.0589e-06
9:20750716 G A 0.034032 -2.4375e-05
9:20756763 G A 0.054564 -3.9827e-06
9:20760133 T C 0.441566 -1.2582e-05
9:20760922 C A 0.039764 2.8414e-05
9:20763513 T C 0.777165 1.1287e-05
9:20764870 C T 0.731417 7.1452e-06
9:20776109 T C 0.042828 3.9249e-05
9:20776743 C A 0.689001 -3.5067e-07
9:20786473 T G 1.693537 -1.0936e-05
9:20787789 C T 0.083863 5.3291e-07
9:20789170 T C 0.058956 -1.0708e-05
9:20789841 T C 0.470376 -1.3586e-05
9:20791060 T C 0.031289 -1.5818e-05
9:20793865 G C 0.021837 -1.3229e-05
9:20808245 A C 0.422751 -1.0730e-05
9:20810216 A G 0.435993 6.7847e-06
9:20833705 C T 0.084941 3.8256e-05
9:20834837 G A 1.252658 9.3577e-06
9:20836624 T C 0.073640 -1.3297e-05
9:20839798 G A 0.279326 -3.3846e-06
9:20872842 T C 0.350012 3.0569e-06
9:20880493 G A 0.055274 -1.0385e-05
9:20891711 T C 0.513043 -1.1408e-05
9:20892952 G A 1.653174 -9.1647e-07
9:20902449 A G 0.034355 2.4278e-05
9:20906204 C T 0.058837 2.4667e-06
9:20907871 A G 0.090136 2.8436e-05
9:20908513 A G 1.181996 1.2814e-05
9:20910013 C G 0.065664 -1.4174e-05
9:20913716 T G 0.070172 5.1327e-05
9:20928037 G C 0.101604 1.0969e-05
9:20943257 A G 0.584678 -4.2043e-06
9:20944629 A G 0.025740 6.0564e-06
9:20953049 G A 0.818259 -1.2835e-05
9:20970280 C A 0.072110 5.3214e-05
9:20982515 C G 0.067565 1.4434e-05
9:20984009 G T 0.022140 -6.2096e-07
9:20988423 A G 0.034913 7.8705e-06
9:20990164 A G 0.033757 1.1682e-06
9:20998354 A G 1.441542 -4.9111e-06
9:21017743 T C 1.448290 1.2486e-05
9:21026800 A G 1.355601 -9.4097e-06
9:21027815 T G 0.832205 -2.1009e-05
9:21029330 C T 0.581329 -8.7077e-07
9:21055413 G T 1.595642 6.3483e-06
9:21055970 C G 0.057981 3.4074e-05
9:21056422 T C 0.053013 7.0554e-06
9:21073031 A G 0.240398 -4.0648e-06
9:21078952 C T 0.348863 2.7807e-06
9:21081441 G A 0.665933 -1.8852e-05
9:21081655 A G 0.028837 -9.6554e-06
9:21098843 A G 0.129996 -3.0448e-05
9:21104437 G C 0.297291 8.5062e-07
9:21108817 G A 0.522393 -8.2966e-06
9:21114675 A G 0.864653 3.9002e-05
9:21121306 A C 1.492250 -2.5201e-05
9:21129719 G A 0.211680 -2.5648e-05
9:21131660 A G 0.746428 2.0865e-05
9:21136264 A G 1.416118 3.4831e-05
9:21139656 G A 0.505142 1.3600e-05
9:21143088 T C 0.032353 2.0878e-05
9:21144920 G C 0.515549 1.2811e-06
9:21147570 A G 1.235927 -1.3466e-05
9:21149053 A G 0.496221 -1.0605e-05
9:21152110 A G 0.038160 -1.9719e-05
9:21155044 G A 0.042824 3.3421e-06
9:21163277 C T 1.207444 -1.0516e-05
9:21164084 C T 0.063968 3.3071e-06
9:21173342 C T 0.036752 1.2793e-05
9:21174141 C T 0.328426 -5.4553e-06
9:21177108 T C 0.043215 1.3711e-05
9:21180203 C T 0.070788 -5.0805e-06
9:21189644 T C 0.114234 -2.9480e-05
9:21192750 C T 0.068166 -2.0289e-05
9:21195961 G T 0.329082 -4.1815e-06
9:21197022 T G 0.087688 -1.0786e-05
9:21203291 G A 0.030442 5.4762e-06
9:21203293 G T 0.095477 9.6186e-06
9:21205335 T A 0.039319 2.9820e-06
9:21206919 C G 0.094971 7.6789e-06
9:21217022 G C 0.095294 1.0389e-05
9:21234306 T C 0.071842 -1.6879e-06
9:21255960 G A 0.094586 9.1886e-06
9:21267087 C T 0.773392 -2.2731e-05
9:21268533 G C 0.074334 9.8228e-06
9:21278750 T C 0.033223 -2.4698e-05
9:21303473 G A 0.134636 -3.5204e-05
9:21306241 A G 0.181792 1.0974e-05
9:21317899 G C 0.416573 -7.9215e-07
9:21318205 C T 0.036487 8.9769e-06
9:21320151 A G 0.051123 3.0641e-05
9:21327141 G A 0.269521 -1.5231e-05
9:21329433 A C 0.079185 -7.3072e-06
9:21331370 A G 0.037561 7.3181e-06
9:21333254 C T 0.092169 6.0597e-06
9:21352862 T C 0.320807 -2.3837e-06
9:21377478 C A 0.250094 1.7991e-05
9:21383734 A C 0.212448 -1.1844e-05
9:21389799 G A 0.035963 -2.1677e-06
9:21391698 C T 1.269507 1.7940e-06
9:21396898 A G 0.102304 1.2657e-05
9:21398024 C T 0.379682 5.7549e-07
9:21405421 G A 0.533878 1.3611e-05
9:21411631 A G 0.939276 -1.0826e-05
9:21413301 A G 0.588635 -2.3817e-05
9:21415687 A G 0.910394 -1.0956e-05
9:21416065 C T 0.156562 5.7120e-06
9:21416277 C T 0.029504 -1.2929e-05
9:21417570 C G 0.144441 3.7041e-06
9:21419997 C G 0.114397 3.4565e-06
9:21430131 T C 0.163766 1.5038e-06
9:21435859 C T 0.064022 1.1933e-05
9:21437847 G C 0.256632 3.3625e-06
9:21437953 A G 0.064165 2.1185e-06
9:21442349 A C 0.114135 6.9908e-06
9:21446735 A G 0.147947 -5.8697e-06
9:21455814 T C 0.143931 -2.9834e-07
9:21471726 T C 1.084618 -2.2345e-05
9:21476348 T C 0.105921 3.4773e-05
9:21478865 T G 0.147403 1.3859e-06
9:21481556 G T 0.145125 2.2612e-06
9:21482817 T C 0.036348 -9.1032e-06
9:21485184 T C 0.041767 -1.1310e-05
9:21495765 T C 0.067408 -2.4008e-05
9:21498666 T C 0.043127 -1.5745e-05
9:21501888 G T 0.022850 7.4254e-06
9:21506986 A C 1.878300 -1.2742e-05
9:21510642 A G 0.099305 -5.3652e-07
9:21511740 T C 1.109923 -2.2149e-05
9:21517302 C T 0.542095 -2.9328e-05
9:21531629 T C 1.281029 -6.9033e-06
9:21531948 T G 0.090167 -1.1795e-05
9:21542166 C A 0.148491 2.5928e-06
9:21543444 G A 0.200277 1.3212e-05
9:21549638 G A 0.145978 -6.3690e-07
9:21551513 C T 0.454546 3.5055e-05
9:21551647 C T 0.100155 -1.4733e-05
9:21555167 C T 0.060816 8.8326e-06
9:21564788 C T 0.173809 3.0503e-05
9:21566730 A G 0.383510 5.5988e-06
9:21573049 A G 1.543417 -2.9849e-05
9:21574194 A C 0.249836 -2.4630e-05
9:21580031 T C 0.104018 1.7235e-05
9:21580763 T C 0.224694 1.4843e-05
9:21583666 C A 0.035827 4.4023e-06
9:21587410 A G 0.227217 -2.0049e-06
9:21590629 G A 1.589492 -6.0683e-06
9:21592091 C T 0.061918 -9.9686e-06
9:21596183 C G 0.151435 -1.4737e-06
9:21600424 A G 0.269562 4.1681e-06
9:21605346 T C 0.031357 -5.8654e-06
9:21605629 T C 0.033305 1.0106e-05
9:21641325 G T 0.706612 8.5859e-06
9:21653648 G C 0.356927 8.4053e-07
9:21653976 G T 0.036691 -1.4992e-06
9:21654443 A C 0.022245 -4.0579e-06
9:21654824 T C 0.035763 -2.0823e-06
9:21656874 A G 0.036334 1.2880e-05
9:21663844 T C 0.373953 1.4805e-05
9:21667214 A G 0.099193 2.0982e-05
9:21670557 G A 0.188122 1.1589e-05
9:21672228 A G 0.107309 -1.3149e-05
9:21672575 C T 0.154685 1.0650e-05
9:21674067 A G 0.345021 6.6272e-06
9:21675361 A G 0.247096 -2.5984e-05
9:21681671 G A 0.082871 -1.7248e-05
9:21683805 C T 0.493304 1.5025e-05
9:21690864 T C 0.024615 2.3851e-05
9:21691392 T C 0.525276 -5.2736e-06
9:21696540 A C 0.057766 -1.0386e-05
9:21707372 T C 1.085234 -1.9482e-05
9:21708049 A G 0.058729 -2.1885e-05
9:21720998 T C 0.031571 -3.7668e-06
9:21724919 G A 0.044004 9.6441e-06
9:21725596 A G 0.029415 -1.6553e-05
9:21730445 T C 0.025981 -5.7566e-06
9:21747803 G A 1.047050 -2.8514e-05
9:21748320 G A 0.457405 2.6326e-05
9:21753138 A G 1.745703 1.3439e-06
9:21755630 A G 0.860876 -1.7041e-06
9:21757432 T C 0.186004 -4.0153e-05
9:21780037 C T 0.163474 1.3142e-05
9:21782302 G A 0.128506 1.0589e-05
9:21788951 T C 0.194582 -5.0019e-05
9:21816528 G A 1.018736 -5.2307e-06
9:21816758 A G 0.845740 -1.3328e-07
9:21832742 G A 0.221832 -4.3417e-05
9:21834210 C T 0.910364 2.3085e-05
9:21834600 T C 0.047839 -1.5040e-05
9:21838377 G T 0.059001 1.3433e-05
9:21838630 C T 0.034172 -1.0514e-05
9:21846285 G A 0.517038 -1.3736e-05
9:21854740 T C 0.189346 2.2956e-06
9:21855038 A G 0.254215 -3.9904e-05
9:21855345 C G 0.074898 -1.9381e-05
9:21856572 G T 0.029507 -9.2634e-07
9:21857303 T C 0.103912 -1.8580e-05
9:21857566 G A 0.024883 6.6493e-06
9:21858715 G C 0.370553 1.5358e-05
9:21874553 A G 0.164898 -1.4710e-05
9:21875506 A G 0.501630 -1.0352e-06
9:21877058 G T 0.060095 7.7719e-06
9:21887874 G T 0.422469 4.6781e-06
9:21903143 A C 0.264639 2.3087e-05
9:21916189 G C 0.093053 -5.6787e-06
9:21922912 G A 0.029704 -6.4899e-06
9:21926169 G A 0.360891 -1.5646e-05
9:21929054 T C 0.020909 1.4592e-05
9:21929486 T C 0.046397 1.2001e-05
9:21939283 A G 0.067191 -2.8258e-05
9:21940588 A C 0.084656 -1.3566e-05
9:21941315 A G 0.085040 -1.8576e-06
9:21943952 T C 0.064379 2.7080e-05
9:21946322 T C 1.723241 1.1597e-05
9:21954953 G A 1.260545 2.4195e-05
9:21955460 A G 0.186446 -1.8818e-05
9:21970916 T C 0.053959 -2.7983e-06
9:21974218 G A 0.734579 4.9584e-05
9:21975807 A C 0.055098 2.9190e-07
9:21976402 A G 0.053877 -5.9924e-06
9:21981583 A G 0.184940 -2.8986e-05
9:21984661 C A 0.296006 -1.4743e-05
9:21986847 A T 1.441807 1.7093e-05
9:21995044 G T 0.045167 -1.6478e-05
9:22003223 T C 0.730829 -2.0891e-05
9:22003367 A G 1.108886 -4.0531e-05
9:22011642 A G 0.768880 4.3349e-05
9:22013063 G A 0.044283 4.4552e-05
9:22019129 G A 0.894174 3.2014e-05
9:22019156 C T 0.262650 1.6675e-05
9:22029445 A G 0.934411 -4.5467e-05
9:22029547 C T 0.851159 4.8171e-05
9:22033366 T C 1.124383 -4.1571e-05
9:22043926 G A 0.851469 5.1054e-05
9:22053687 G A 0.952844 -7.0023e-05
9:22062012 C A 0.091122 -1.6828e-05
9:22062134 T G 0.340645 -2.5332e-05
9:22065620 G A 0.026335 -1.2971e-05
9:22068652 A G 1.191291 -3.9084e-05
9:22081850 T C 0.959862 -2.8323e-05
9:22083209 T C 0.050256 7.9799e-06
9:22083404 T C 1.166751 -2.8239e-05
9:22088260 T C 0.969772 -1.9812e-05
9:22098574 G A 0.974467 -1.7632e-05
9:22115959 G A 1.021660 -7.6568e-06
9:22120432 A G 0.025203 2.5111e-07
9:22124477 G A 0.962048 -3.5827e-06
9:22125347 C A 0.994078 -8.0784e-06
9:22125503 C G 0.962534 -5.9326e-06
9:22127879 G A 0.676242 -5.4839e-06
9:22128709 G C 0.112072 -1.1004e-05
9:22129579 T C 0.263609 5.7608e-06
9:22130065 G A 0.187534 -6.1354e-07
9:22132076 G A 0.357488 -5.1347e-06
9:22132576 T C 0.111569 4.0547e-06
9:22133251 A G 1.158456 -2.1859e-05
9:22133284 A G 0.342233 1.1615e-06
9:22133716 C T 0.447022 4.5059e-06
9:22134094 C T 0.347472 4.3021e-06
9:22136489 T A 0.273713 1.1292e-05
9:22137685 G T 0.511184 -1.0521e-05
9:22140712 T C 0.050039 2.0323e-05
9:22141552 T G 1.035222 2.3863e-05
9:22145694 G A 0.314793 2.8429e-06
9:22148725 T C 0.060823 3.1335e-06
9:22153265 C T 0.629606 4.3018e-05
9:22158924 T C 0.834208 2.3376e-05
9:22160087 T C 0.158881 -2.5803e-05
9:22162238 T C 0.222794 5.1423e-06
9:22169700 C T 0.807193 2.7498e-05
9:22173078 C T 0.065780 7.7733e-06
9:22176560 T G 0.363312 1.7650e-05
9:22176961 T C 0.101961 5.5171e-07
9:22185092 G A 1.225493 2.0594e-05
9:22196972 G C 0.726120 -8.4648e-07
9:22197790 G T 0.086651 -2.9959e-06
9:22198149 A G 0.252090 6.5670e-06
9:22200038 T G 0.099282 3.7147e-05
9:22202865 A G 0.917248 6.0304e-06
9:22202907 C G 0.552736 -1.2464e-05
9:22206559 C T 0.928498 1.2266e-05
9:22206676 C A 0.020076 1.2112e-05
9:22207037 C T 1.862158 1.5634e-06
9:22215660 T C 0.041532 9.5765e-06
9:22216323 T C 0.061822 1.8275e-05
9:22219181 A C 0.307181 -1.4305e-05
9:22219565 A G 0.039941 1.0657e-05
9:22240444 C T 0.042433 -5.4095e-06
9:22241938 C T 1.810314 -4.4788e-06
9:22242295 G A 0.064437 2.6221e-05
9:22244333 A G 1.876073 1.6778e-05
9:22247076 T G 0.115013 2.7944e-05
9:22267985 A G 0.058817 1.3909e-05
9:22276877 T C 0.055444 5.1189e-06
9:22279026 G A 0.051609 6.7819e-06
9:22299267 G C 0.054513 1.4064e-05
9:22301383 T G 1.879374 1.0989e-05
9:22302104 G A 1.812170 1.1713e-05
9:22313093 C T 0.048376 6.7274e-06
9:22321957 T C 0.047988 -1.7624e-05
9:22331726 C T 0.038761 -1.2980e-05
9:22334009 A G 0.031275 1.2957e-05
9:22334114 T C 0.040539 2.2023e-05
9:22337470 C G 0.036375 -6.5014e-06
9:22347178 A C 0.926142 -2.1128e-06
9:22347320 G A 0.074929 -1.6044e-05
9:22362104 G T 0.191447 6.6089e-06
9:22364370 T C 0.054394 -2.7769e-07
9:22365436 G A 0.040512 -6.6924e-06
9:22366400 C T 0.959053 -6.6977e-06
9:22379219 G T 0.568267 -1.4449e-05
9:22379370 T C 1.299858 9.6702e-06
9:22381955 A G 0.328661 -1.7264e-05
9:22416649 G A 0.056644 1.4979e-05
9:22417552 A G 0.736466 3.8177e-05
9:22427118 T C 1.961256 -6.1861e-07
9:22428345 C T 0.154063 4.5603e-07
9:22435189 A G 0.062581 2.7008e-06
9:22450724 T C 0.290957 -2.8422e-05
9:22455835 G A 0.029398 -1.2050e-05
9:22462813 T G 0.061122 -1.9312e-05
9:22477034 C T 1.169852 -6.5156e-05
9:22486325 A G 0.041825 1.5467e-05
9:22487593 C T 1.964169 -6.8050e-06
9:22520468 A C 1.670306 5.5675e-05
9:22524944 A G 0.135272 1.9431e-05
9:22525376 G C 0.043470 6.9519e-06
9:22529095 C A 0.032258 -2.0151e-05
9:22536219 G C 0.042294 -6.7796e-06
9:22537255 G A 0.344456 -9.5536e-07
9:22537638 T C 0.025271 1.4564e-05
9:22542175 A G 0.048651 -4.6422e-06
9:22544136 T C 0.059694 5.4420e-06
9:22549886 G A 0.068812 3.0148e-05
9:22550466 C T 0.116689 1.2782e-05
9:22564197 C T 0.045354 -4.3472e-06
9:22572193 C T 0.027960 6.1459e-06
9:22582974 A G 0.140345 -1.0161e-05
9:22583561 G A 1.211143 2.9174e-06
9:22592367 A G 0.081103 1.0561e-06
9:22593375 C T 0.113554 3.3686e-05
9:22610366 T C 1.701659 -2.3249e-06
9:22612600 C T 0.028718 -3.1614e-07
9:22624610 A G 0.249550 9.2542e-07
9:22625342 A G 1.635661 1.3319e-05
9:22629229 C T 0.064399 -2.5903e-05
9:22644110 G A 0.965777 1.1020e-05
9:22664277 A G 0.039856 -8.2592e-06
9:22669622 T C 0.049382 -1.8788e-05
9:22670715 G C 1.461594 -1.6796e-05
9:22673577 A G 0.102671 5.5101e-06
9:22679025 C T 0.066633 4.2589e-05
9:22683194 T C 0.063600 -1.7118e-05
9:22685289 T C 0.023285 5.7256e-06
9:22687163 T G 0.524868 -1.4762e-06
9:22688554 T C 1.398143 -3.8801e-06
9:22689017 C A 0.047706 5.6916e-06
9:22706144 G A 0.793542 2.2895e-06
9:22720465 T C 0.052167 -6.8605e-06
9:22721059 T C 0.052667 1.5652e-05
9:22730293 C T 1.319036 -7.5573e-06
9:22732903 A G 0.026049 6.6386e-06
9:22740225 G A 0.051127 -7.3776e-07
9:22742136 T C 0.376843 -1.2149e-05
9:22742536 G A 0.047581 2.5337e-06
9:22742888 G A 0.063159 3.9270e-05
9:22747274 C T 1.165218 -7.4376e-06
9:22750629 A G 0.045663 -7.5057e-06
9:22751085 G A 0.084465 -2.1212e-05
9:22767164 A C 0.969208 -1.9500e-05
9:22767565 T G 0.067452 -1.5833e-05
9:22768155 C A 0.067925 -1.0489e-05
9:22770886 G A 0.733852 -5.6736e-06
9:22796898 G A 0.035848 -8.8730e-06
9:22797836 C A 0.167965 2.2632e-06
9:22799416 A G 0.990477 1.4610e-05
9:22815582 G A 0.702655 -8.3124e-06
9:22816720 C A 0.031251 -4.8339e-06
9:22821790 A G 0.072175 -8.3460e-07
9:22825989 T C 0.060860 2.2747e-05
9:22828847 C A 0.053228 -2.6468e-05
9:22842202 A G 0.192862 1.6242e-06
9:22853831 G A 0.072236 -1.2754e-05
9:22860973 A C 0.657349 1.3130e-06
9:22868315 G A 0.255429 1.0014e-05
9:22872228 G A 0.351327 -6.3440e-06
9:22878814 C A 0.069101 -5.3057e-06
9:22881709 C T 1.725189 -1.5706e-05
9:22883652 G A 0.689477 -9.1938e-06
9:22890091 A G 0.219856 8.5462e-06
9:22896448 A G 0.065039 1.0839e-06
9:22906841 C T 0.063345 -1.1487e-05
9:22906968 C T 0.063393 1.1103e-05
9:22909525 C T 0.042379 4.4928e-06
9:22914515 C T 0.033264 -2.4005e-05
9:22916259 T C 0.878708 3.4201e-05
9:22919588 C T 1.008452 1.5151e-05
9:22920664 A G 0.759055 -6.2374e-06
9:22920903 G A 0.054275 -2.6680e-06
9:22920975 C T 0.138856 -1.3920e-05
9:22924050 T C 0.273043 -2.2680e-05
9:22925638 C A 0.829601 1.1222e-05
9:22926825 G T 0.892793 2.4889e-05
9:22932645 C T 0.605546 -2.7367e-06
9:22932647 T C 0.040298 8.7537e-06
9:22934328 A G 0.152227 2.5214e-05
9:22938308 A G 0.053704 -6.6645e-06
9:22944358 A G 0.602615 -9.1878e-06
9:22947192 C T 0.482751 7.5268e-06
9:22954376 C T 1.884892 3.8303e-06
9:22954854 T C 0.055934 -1.0394e-05
9:22959270 T C 0.038007 1.0291e-05
9:22959981 A G 1.817470 1.1482e-05
9:22967726 C A 1.705273 1.7339e-05
9:22970576 A G 0.204282 -1.4454e-05
9:22972837 A C 0.169100 -2.5651e-05
9:22976223 G T 1.272231 -1.7669e-05
9:22982002 T C 1.226867 -1.2480e-05
9:22983864 T C 0.718807 1.2445e-06
9:22985604 T C 1.234771 3.4837e-06
9:22986049 T C 0.465589 1.0184e-06
9:22986975 A G 0.061326 -1.9967e-05
9:22987003 C T 0.384180 1.0362e-05
9:22990408 G A 0.240490 -3.3053e-06
9:22998209 T C 0.195344 -1.3641e-05
9:23001423 T C 0.106703 -3.9493e-06
9:23003585 G T 0.401774 -1.2077e-05
9:23004253 G T 0.066113 1.1111e-05
9:23005623 A C 0.054329 1.0174e-05
9:23008320 A G 0.151044 -3.3932e-06
9:23014142 T C 0.106391 -2.7953e-05
9:23024223 T C 0.080151 -1.0134e-05
9:23031321 G C 1.539776 2.4293e-05
9:23039576 A C 0.042651 -1.7394e-05
9:23040203 A G 0.079542 -9.6078e-06
9:23048235 T C 0.604257 1.4349e-05
9:23055279 A T 0.038299 1.1129e-05
9:23058033 C G 0.043759 1.9622e-05
9:23062494 C T 0.329014 6.9089e-06
9:23071700 C T 0.030704 -7.4935e-06
9:23072728 C T 1.377989 -2.9484e-05
9:23072971 C T 0.134453 4.9891e-05
9:23076582 A G 0.762002 8.7345e-06
9:23078402 G A 1.372522 4.0051e-05
9:23079238 C A 0.721796 7.7719e-07
9:23079973 G A 0.061737 -2.5781e-05
9:23081563 G C 0.664941 2.2535e-05
9:23083234 A G 0.035181 5.3729e-06
9:23083305 C T 0.682038 6.7706e-06
9:23087926 T C 1.944093 -2.4458e-05
9:23088585 C T 1.939769 -2.7909e-05
9:23095910 T C 1.522974 -2.5468e-05
9:23098027 C G 1.620417 -2.0264e-05
9:23100169 T C 0.066868 1.9807e-05
9:23103709 G A 0.101019 1.7893e-05
9:23112598 T C 0.066256 2.2822e-05
9:23112862 C G 1.944134 -1.6821e-05
9:23113985 A G 0.059599 1.3779e-05
9:23114298 C T 0.103708 1.6831e-05
9:23114437 G C 0.476937 1.8420e-05
9:23114580 A G 0.027994 -1.9158e-05
9:23115591 A G 0.147950 3.1427e-06
9:23118261 C A 1.896645 -2.7368e-05
9:23119288 G A 0.029422 1.4582e-05
9:23121518 T C 0.115098 2.7575e-06
9:23122353 G C 1.852169 -4.6496e-05
9:23126022 A G 0.052180 8.9353e-06
9:23127562 C T 1.867988 -3.6195e-05
9:23128203 T C 0.188887 -8.8811e-07
9:23129565 C T 0.022388 1.1681e-05
9:23136781 T C 0.912295 -2.6816e-05
9:23138825 T G 0.067293 1.2563e-06
9:23138889 C T 0.348189 6.5591e-06
9:23147427 G A 1.504377 5.8483e-06
9:23154239 C T 1.230243 6.1643e-06
9:23155418 G C 0.148378 -4.1405e-06
9:23155868 A G 0.087494 2.1065e-06
9:23159696 T G 0.030476 8.9459e-06
9:23161615 C T 0.047237 2.6428e-05
9:23172686 C G 0.327281 2.0956e-07
9:23173465 A G 0.030469 -5.9053e-06
9:23173943 G A 0.058984 -1.6838e-05
9:23176910 G A 0.034328 8.7209e-07
9:23177740 G A 1.584052 7.9131e-06
9:23179881 G T 0.240364 -6.3904e-06
9:23182786 G T 0.042103 1.4203e-06
9:23182825 G A 1.624884 1.9983e-05
9:23192202 A T 0.022398 -1.6257e-05
9:23194166 G T 0.162835 -1.3386e-05
9:23196562 G A 0.056379 -3.2128e-06
9:23198470 G A 0.749025 7.0072e-06
9:23202654 T C 0.707408 -5.9533e-06
9:23218974 C G 0.462192 -1.4264e-05
9:23219435 G A 1.139930 -1.7696e-06
9:23220531 G A 0.140814 -2.2047e-05
9:23233685 A G 0.048702 -9.0634e-06
9:23235373 T C 0.078641 8.2765e-07
9:23241276 T C 0.061295 7.3282e-06
9:23242423 C T 0.059194 -8.9113e-07
9:23242643 G A 0.619638 -2.5327e-06
9:23254622 A G 0.531096 5.2418e-06
9:23257305 G T 1.923531 -7.9975e-06
9:23267559 T C 0.047414 -1.6191e-05
9:23269398 C T 0.042008 -1.1056e-05
9:23270464 T C 1.425287 -1.6761e-05
9:23275109 G A 0.196959 -6.4592e-05
9:23277588 G T 0.241156 -1.2462e-05
9:23279798 G C 0.063373 1.1725e-05
9:23281011 A C 1.446356 -9.3680e-06
9:23290333 C T 0.076493 -6.8691e-06
9:23299680 T C 1.890342 -1.9011e-05
9:23302348 G C 0.170664 2.7586e-05
9:23304836 G A 0.028654 -1.4546e-05
9:23310514 G A 0.047808 8.2847e-06
9:23311309 T C 0.108709 3.7868e-05
9:23314492 T C 0.062972 -1.8670e-06
9:23323931 A G 0.153648 -2.5832e-05
9:23323979 T C 0.033424 -1.2440e-05
9:23333467 A G 1.922307 -3.0645e-05
9:23335082 C T 0.034301 -3.8155e-06
9:23340423 A C 0.032506 -3.9026e-06
9:23340616 T C 1.230933 9.7198e-07
9:23341803 C A 1.198318 -1.9061e-05
9:23351356 T C 0.041859 3.1365e-05
9:23351676 C T 1.174411 -1.5808e-05
9:23352293 C T 0.832589 -4.2336e-05
9:23362379 G T 0.309605 1.7244e-05
9:23380965 G A 1.376605 -2.2056e-05
9:23385114 C G 0.150738 6.1999e-06
9:23387019 C T 0.491784 -2.8856e-05
9:23401860 A G 0.048165 -2.2665e-06
9:23403518 T C 0.669469 -4.0163e-06
9:23420004 T C 0.167363 5.4165e-06
9:23422031 G A 0.914239 3.3873e-06
9:23422920 C T 0.132015 4.8879e-07
9:23423785 G C 0.922889 2.6036e-06
9:23423892 G A 1.431733 -1.6885e-05
9:23426000 G A 1.051096 -6.9088e-05
9:23426271 G A 0.129560 -1.9162e-05
9:23430177 T C 0.659838 -3.4704e-05
9:23430320 G C 0.068044 -8.7115e-06
9:23430440 A G 0.027896 1.2189e-05
9:23435112 T C 0.083799 3.3436e-05
9:23435968 G T 1.947928 -3.0113e-05
9:23437895 C T 0.103508 -3.4182e-07
9:23440188 C T 0.079444 -3.2656e-05
9:23442387 T G 0.221811 8.9384e-06
9:23446025 A T 0.219598 2.7089e-06
9:23448619 T C 0.132862 8.1878e-07
9:23454011 T C 0.124206 1.5599e-05
9:23479588 G T 1.148249 -2.2023e-04
9:23481544 T C 0.053574 -2.0654e-06
9:23486328 C T 0.060724 -8.4960e-07
9:23487127 A C 0.100077 -2.7884e-05
9:23492233 C T 0.037109 5.6466e-05
9:23498139 T C 0.424046 1.0470e-04
9:23499237 C T 0.031340 7.9366e-06
9:23501635 G T 0.104749 -6.8309e-06
9:23503635 C G 0.059398 4.7058e-06
9:23503659 G A 0.033723 -1.1352e-05
9:23514817 C T 0.126307 -1.2202e-05
9:23516627 G A 1.941050 -9.3864e-06
9:23523491 A G 0.132195 -2.1640e-05
9:23527309 T C 0.075554 -2.3806e-05
9:23529626 C A 0.858714 -1.2561e-05
9:23530249 T C 0.033029 -2.5150e-05
9:23542420 A C 0.047553 -1.9765e-05
9:23542707 C T 1.076656 -6.2229e-06
9:23542972 C G 1.382313 6.0143e-06
9:23543410 T G 0.124461 -8.1334e-06
9:23546391 T C 0.027080 1.8653e-05
9:23546461 T G 0.477423 -1.0396e-05
9:23546606 C T 0.506502 -1.1338e-06
9:23549107 A G 0.072875 2.6487e-05
9:23556763 T C 0.051555 -1.5540e-05
9:23557227 G T 0.579602 -1.9498e-05
9:23564704 T C 0.052337 -2.5652e-06
9:23568654 C T 0.105561 -1.0503e-05
9:23568789 A G 0.106727 -2.6426e-05
9:23570574 T G 0.115084 2.4151e-05
9:23574804 C A 0.584709 -4.9567e-05
9:23576414 G T 0.535897 -5.8870e-05
9:23583321 A G 0.956645 -2.0825e-05
9:23583718 C T 0.134528 6.4182e-06
9:23588583 T C 0.914855 -7.5002e-06
9:23590754 G T 0.147165 -2.0456e-05
9:23592812 G A 0.034668 -4.0294e-06
9:23593120 T C 0.021313 -8.5333e-06
9:23600137 T C 0.149045 -1.4270e-05
9:23601856 C T 0.033223 -4.7375e-06
9:23605049 T C 0.043997 -5.1383e-06
9:23609287 C T 0.382208 2.9153e-06
9:23609789 G T 0.087137 1.5360e-05
9:23610638 T C 0.179720 1.9226e-06
9:23613593 C T 0.322541 -1.1391e-06
9:23618574 A G 1.960198 -8.5652e-06
9:23622336 T G 0.151306 7.8173e-06
9:23622640 T C 0.229243 5.3975e-06
9:23625925 T C 0.032931 -4.4250e-06
9:23628298 A G 0.073344 -2.3986e-06
9:23631612 T C 1.858544 -7.1071e-07
9:23634118 A C 0.062366 -2.6253e-06
9:23634624 T C 0.308830 -1.1721e-05
9:23642611 C A 0.706473 6.3417e-06
9:23646551 A C 0.489656 -6.2845e-06
9:23646691 A G 0.651488 6.6044e-06
9:23651489 A G 0.243305 -1.3453e-05
9:23653669 T G 0.028089 1.8689e-05
9:23655352 C A 0.213655 2.4823e-05
9:23655747 G A 0.919237 -9.4248e-06
9:23660060 A C 0.047815 1.1169e-05
9:23661166 A G 1.385669 -2.4677e-05
9:23663521 C T 0.073953 1.1142e-05
9:23664077 C T 0.367109 -3.1444e-05
9:23665911 G A 1.763876 -1.5754e-05
9:23669526 C T 0.253800 -5.0078e-05
9:23671296 T G 0.545342 1.0721e-05
9:23672465 A G 1.457626 -2.3871e-05
9:23672851 A G 0.051997 4.8591e-06
9:23674962 G A 0.776754 -1.8890e-05
9:23675093 C G 1.713528 -5.0131e-05
9:23677964 C A 1.448981 -2.0810e-05
9:23678879 G A 0.119993 -3.1545e-05
9:23679041 T C 0.209633 1.0255e-05
9:23687687 A G 0.121554 4.0132e-06
9:23688187 A C 0.495701 7.2214e-05
9:23688215 G A 0.802409 3.1834e-05
9:23689717 A C 0.600684 -2.6476e-05
9:23691766 A G 0.033719 1.6143e-05
9:23694329 C A 0.606294 -4.1569e-05
9:23694528 T G 0.187412 6.6690e-06
9:23696856 G T 0.067792 2.1033e-05
9:23699220 T G 0.020212 1.7064e-05
9:23701138 C T 0.041505 9.2503e-06
9:23706338 T G 0.387379 -4.0269e-05
9:23713125 G C 1.536142 -1.2549e-05
9:23713284 G A 0.494508 1.3012e-05
9:23714287 A G 0.818164 -2.2411e-05
9:23718281 G A 0.312243 2.6168e-06
9:23721534 C T 0.021137 -3.9661e-06
9:23732000 C T 0.497503 -3.1046e-05
9:23735995 A C 0.316231 2.2999e-05
9:23736624 T C 1.959777 -1.2410e-05
9:23737248 G A 0.206563 1.3466e-05
9:23740241 C T 0.091241 8.3965e-06
9:23747362 C T 1.950206 -1.2859e-05
9:23753106 C A 0.154723 -1.0743e-05
9:23755586 C G 0.036218 1.4360e-05
9:23765511 C T 1.106754 1.1548e-05
9:23769894 A G 0.040505 -1.3223e-05
9:23772929 T C 0.036932 1.1649e-05
9:23775449 G A 0.139437 -1.5928e-06
9:23783743 A G 0.199073 -1.1884e-06
9:23788043 C T 0.456613 3.9259e-05
9:23789678 A G 0.051147 2.0507e-05
9:23810683 A G 0.038789 7.3930e-06
9:23813100 G A 0.333815 7.7359e-06
9:23814327 C G 0.060340 -1.0085e-05
9:23816941 C T 0.385292 3.0522e-05
9:23819940 T C 0.294506 -6.0636e-06
9:23822734 C T 0.024302 1.6669e-05
9:23825630 A G 0.149949 1.3979e-05
9:23828146 A G 0.037979 8.4563e-06
9:23840960 G C 0.514033 2.2560e-06
9:23847431 C T 0.054894 1.5809e-05
9:23849315 T C 0.132053 -1.3690e-05
9:23853119 T G 0.117015 1.2046e-06
9:23853419 A C 0.088079 -2.9993e-05
9:23859906 C T 1.135272 1.0328e-05
9:23869442 G A 0.090374 1.8484e-05
9:23898021 G A 0.533102 1.9787e-05
9:23899121 T C 0.283756 -3.7860e-05
9:23905279 A G 1.170698 -2.5309e-05
9:23910829 G A 0.039815 1.4782e-05
9:23925413 T C 0.124121 1.5275e-06
9:23941083 T C 0.029034 1.5087e-06
9:23950769 G A 0.807019 2.2823e-05
9:23968420 T C 0.317176 -3.0607e-05
9:23970661 T C 0.025227 7.5254e-06
9:23975248 A G 1.028807 6.8651e-06
9:23977597 G T 0.101859 1.2376e-05
9:23984749 T C 0.040910 -2.2094e-05
9:23986423 A G 0.049821 -4.8274e-06
9:24001917 C A 0.190601 -9.4769e-06
9:24002013 A G 0.513370 -1.2678e-06
9:24011860 A G 0.277154 2.0682e-05
9:24023816 A C 0.482421 3.4359e-05
9:24032281 T C 0.141480 -2.7740e-05
9:24040175 T C 0.036558 3.4256e-06
9:24042004 A G 0.097962 5.2821e-06
9:24043484 T G 0.068887 2.1220e-05
9:24044531 T G 0.040839 9.2262e-06
9:24045778 T C 0.030884 -9.7830e-06
9:24051359 C T 0.066446 1.7674e-05
9:24051805 A G 0.210888 2.2355e-05
9:24056255 A G 0.061452 -2.6321e-06
9:24062743 A G 0.276004 2.7494e-06
9:24065292 C T 0.092251 -4.0102e-06
9:24065751 T C 0.150701 2.8704e-05
9:24066559 G A 0.067799 1.9397e-06
9:24082398 G A 0.713840 1.5343e-05
9:24088752 T C 0.021473 1.1053e-06
9:24092072 G C 0.404997 2.8034e-05
9:24093480 A C 0.133089 5.7673e-06
9:24102057 G C 0.068228 4.6911e-06
9:24109796 C T 0.038727 -2.6103e-06
9:24111280 A C 0.390796 1.8731e-05
9:24114193 T C 0.040944 -7.8885e-06
9:24114791 A G 0.505635 -3.9542e-06
9:24117642 G C 0.039537 3.4344e-06
9:24130369 G C 0.391439 7.8500e-06
9:24131889 A C 0.151639 2.2421e-05
9:24141375 T C 0.239137 -8.5114e-06
9:24141659 G C 0.021371 -1.1702e-05
9:24142216 T C 0.030663 7.1859e-06
9:24143730 G A 0.226826 -4.5213e-06
9:24155582 C T 0.038183 -8.4260e-06
9:24159018 A G 0.461659 8.5998e-06
9:24170867 C T 0.127874 -2.8028e-05
9:24175899 A G 0.387430 1.8210e-05
9:24188618 T C 0.312896 3.0253e-05
9:24190705 G A 0.088001 1.9390e-05
9:24192256 G A 1.506533 -3.2326e-05
9:24201575 T G 0.110212 -1.5726e-05
9:24205903 T C 0.028922 5.4536e-06
9:24206566 G A 0.073994 -1.4923e-05
9:24211519 A G 0.079960 1.1777e-05
9:24217800 T C 0.380386 1.9929e-05
9:24224329 G A 0.023656 -5.9888e-06
9:24233746 T C 0.067422 -3.3234e-06
9:24238234 G A 0.036806 1.4314e-05
9:24254082 G A 0.222372 -8.0255e-06
9:24255420 C T 0.029293 -1.9128e-05
9:24256026 G A 0.504075 5.0192e-06
9:24257401 C G 0.135792 -1.6438e-05
9:24273882 A G 0.031037 5.9944e-06
9:24274713 A G 0.042865 -4.4303e-05
9:24275529 G T 1.442602 8.4300e-06
9:24283949 A G 0.040373 8.7547e-06
9:24284921 G T 1.894038 1.0704e-05
9:24305855 T C 0.117998 5.9846e-06
9:24314260 T C 0.565169 4.2801e-06
9:24315911 G A 0.055271 -6.1933e-06
9:24326112 C G 0.082255 1.0872e-05
9:24331307 C A 0.090010 3.0277e-06
9:24333816 T C 0.131175 -1.9642e-05
9:24335994 C T 0.067616 -6.6052e-06
9:24342423 G T 0.128996 -1.3922e-05
9:24351701 T C 0.109138 -9.9306e-07
9:24351770 T C 1.100982 1.7431e-05
9:24351840 T G 0.081042 1.1779e-05
9:24352859 C T 0.036463 3.2563e-06
9:24386250 A G 0.034603 2.2278e-05
9:24394582 G A 0.028943 1.3279e-06
9:24416223 C T 1.777206 -1.8119e-06
9:24423134 C T 0.107472 -3.0719e-06
9:24424199 C T 0.374443 1.1644e-06
9:24424494 C G 1.400696 -2.3588e-07
9:24433591 T C 0.076652 1.9346e-05
9:24452249 A G 0.041328 -2.6272e-05
9:24457291 A C 1.894816 -7.8514e-07
9:24457476 A G 0.028208 4.8885e-06
9:24459115 T C 0.057100 9.3101e-06
9:24461542 A G 0.111735 -6.8132e-06
9:24465894 T C 0.027770 6.7724e-07
9:24466353 T C 0.095770 5.6885e-06
9:24470066 A G 0.050681 1.2002e-05
9:24472623 A G 0.022687 7.0369e-06
9:24479050 C T 0.410076 -9.4500e-06
9:24488921 C A 0.069768 2.6908e-05
9:24495241 G A 0.984922 7.0843e-06
9:24520194 G A 1.211136 -5.3176e-06
9:24520381 G A 0.077785 -2.3009e-05
9:24528234 C T 0.621080 1.2110e-05
9:24530815 C G 0.052639 -2.2916e-05
9:24531197 G T 0.080929 9.5428e-06
9:24538142 C A 0.026587 1.3155e-05
9:24550586 C A 0.156919 8.2366e-06
9:24556973 T C 0.079824 1.0572e-05
9:24558022 C T 0.052082 8.6343e-06
9:24564198 G A 0.690939 1.6364e-05
9:24568125 C T 0.085322 -4.0072e-06
9:24587252 G A 0.287122 1.8046e-05
9:24599714 A T 0.118287 -1.1822e-05
9:24607556 G A 0.119351 -7.0341e-06
9:24608390 T C 0.041192 -1.6938e-05
9:24611322 G T 0.217208 -6.7891e-06
9:24612857 G A 0.054771 -1.8430e-05
9:24614812 A C 1.352143 2.7490e-06
9:24618331 C T 0.040142 2.0972e-05
9:24621013 T G 0.037374 -2.2803e-05
9:24623497 G A 0.059602 -1.0300e-05
9:24625154 G A 0.383826 6.1735e-06
9:24627562 T C 0.072324 -1.8189e-06
9:24648712 T C 0.075751 2.4590e-06
9:24649030 G A 0.087049 -1.1030e-05
9:24651946 A G 1.295798 9.5565e-07
9:24653566 G A 0.163113 1.7315e-06
9:24659540 G C 0.097381 2.9653e-05
9:24661876 A G 0.939323 9.0390e-06
9:24662558 A G 1.100805 1.4557e-05
9:24671602 A C 1.037928 1.2060e-05
9:24671671 C T 0.265907 1.3621e-05
9:24673278 G C 0.049763 -1.7135e-06
9:24684335 T C 0.266206 4.3036e-06
9:24686862 T C 0.210874 8.4272e-06
9:24697998 C T 0.078842 -3.9399e-07
9:24708168 T C 0.044439 -1.6427e-05
9:24712715 G A 0.064440 5.0939e-07
9:24713344 G A 0.045476 -1.7148e-05
9:24714014 C T 0.204108 -8.1758e-06
9:24719949 G T 0.049841 -2.1220e-05
9:24721706 C G 0.245365 1.5956e-05
9:24721715 G A 0.866897 1.1340e-05
9:24722710 C G 0.555643 2.5244e-05
9:24723405 A G 0.070472 1.8510e-07
9:24725697 C T 0.719878 -1.0207e-05
9:24727279 G A 0.114044 -6.3335e-07
9:24730341 A G 0.047407 -1.7228e-05
9:24730716 A G 1.194181 -8.3864e-06
9:24740388 C T 0.080804 -2.6697e-05
9:24740580 C A 0.690222 1.4805e-05
9:24741106 T C 0.037061 -9.0242e-06
9:24741297 G T 0.347734 9.9712e-06
9:24742889 C T 0.096082 6.9565e-07
9:24750179 G T 0.987438 -2.0926e-05
9:24750193 T G 0.136047 -1.3980e-05
9:24750255 G T 0.134558 -1.4180e-06
9:24757627 G T 1.726389 -8.1417e-05
9:24757755 A G 0.285932 -7.6067e-06
9:24758610 A C 0.047937 3.0732e-06
9:24769088 G A 0.050640 2.1846e-05
9:24769578 C A 0.134106 2.5061e-05
9:24769948 G A 1.837125 -5.1832e-05
9:24770750 G A 0.136544 -1.9133e-05
9:24772872 T C 0.055560 1.4341e-05
9:24781300 C T 0.110491 2.6008e-05
9:24782686 C A 0.419270 -1.3099e-06
9:24786244 A C 0.131393 8.4544e-06
9:24786605 G A 0.148977 4.7950e-05
9:24787071 G A 0.218031 -1.1909e-05
9:24794150 G C 0.093713 -2.9420e-05
9:24795655 T C 0.087362 -2.7029e-05
9:24797747 G A 0.324170 -2.4522e-05
9:24801362 A G 1.060969 1.4897e-05
9:24808200 C T 0.037660 2.8522e-06
9:24813775 G A 0.030571 1.7142e-06
9:24815969 G C 0.060666 2.0567e-05
9:24816200 T C 0.070778 -9.3058e-06
9:24820697 C T 0.489092 6.1594e-06
9:24821817 G A 0.505465 6.7149e-06
9:24822215 G A 0.059222 -2.1519e-05
9:24822671 C T 0.511592 1.3565e-05
9:24823390 G A 0.138373 1.6549e-05
9:24826015 A G 0.736262 8.8002e-06
9:24826418 C T 0.326703 -1.1691e-06
9:24830666 T C 0.147138 -1.1937e-06
9:24838852 T C 0.776132 1.6297e-05
9:24841259 C T 0.584946 1.1070e-05
9:24842403 A C 0.024380 8.1700e-06
9:24844349 C T 0.071403 1.2226e-05
9:24848892 C A 0.732835 7.5841e-06
9:24853029 G A 0.037677 1.6273e-05
9:24862969 A G 0.329841 1.0400e-05
9:24864298 T G 0.028429 1.2854e-05
9:24864897 A G 0.060078 1.0859e-05
9:24866799 G A 0.062938 1.0191e-05
9:24866860 C G 1.365444 -4.7102e-06
9:24872573 A G 0.259712 -1.0725e-05
9:24877764 T G 0.086053 -6.0804e-06
9:24878247 A G 0.218935 -7.9541e-06
9:24885734 G A 0.028300 1.3178e-05
9:24887907 G C 0.048798 2.4058e-07
9:24897126 C T 0.907569 4.5570e-06
9:24903414 G A 0.047798 -6.6439e-06
9:24906802 C T 0.571446 -3.7678e-06
9:24907154 C A 0.045139 6.4018e-06
9:24911447 G A 0.046758 9.5312e-06
9:24916677 G A 0.272805 -1.1397e-05
9:24920844 T C 0.038727 5.3674e-06
9:24921253 C T 0.854841 -1.5428e-06
9:24925470 G A 1.803698 9.3726e-06
9:24929646 C A 0.322494 3.6987e-06
9:24933722 G A 0.058729 1.9210e-05
9:24941200 A G 0.075031 -3.2239e-06
9:24946243 A G 0.054948 4.3471e-05
9:24947285 G A 0.301493 1.1380e-05
9:24960596 T G 0.125824 2.1851e-05
9:24965611 T C 0.280084 7.9481e-06
9:24969175 C G 0.263547 4.7657e-06
9:24971701 G A 0.064654 1.6642e-06
9:24974842 T C 0.144248 -2.3106e-05
9:24980727 A G 0.030670 -1.0688e-05
9:24993060 C T 0.402213 4.7681e-06
9:24993976 C T 0.068758 -5.6573e-06
9:24994618 A G 0.023428 -2.5864e-06
9:24998422 T C 0.072800 -3.1252e-06
9:25000304 C G 0.226806 -1.5290e-05
9:25004725 T C 0.020069 -3.3593e-06
9:25004901 A G 0.946946 -4.5525e-06
9:25008242 A G 0.133725 1.3426e-05
9:25011159 T C 0.909296 5.8493e-08
9:25016227 T G 0.034641 -1.4953e-05
9:25018472 C T 0.028484 -4.6834e-06
9:25026353 G A 1.105496 -2.1769e-05
9:25030158 C T 0.043219 1.8863e-05
9:25032303 A G 0.498472 -1.2327e-05
9:25032364 C A 0.109498 -1.2930e-05
9:25036153 C T 0.133344 -4.1992e-06
9:25037697 C A 0.067347 -3.9700e-05
9:25046186 A G 0.056638 -2.9816e-06
9:25047762 T C 0.027345 2.8172e-05
9:25048992 G T 0.074623 2.1905e-05
9:25049240 G A 0.020195 -2.7157e-06
9:25049507 T C 0.706123 2.7451e-05
9:25049918 T C 0.092598 5.0351e-06
9:25052923 G A 0.022435 -3.4792e-06
9:25054215 T C 0.020841 -3.2134e-06
9:25054612 G A 0.088130 -1.2429e-05
9:25057881 T C 0.042556 -1.9610e-05
9:25062147 G A 1.136149 -4.7371e-06
9:25077035 C A 0.066120 2.5535e-05
9:25077128 A G 0.088208 1.7356e-06
9:25084369 T C 0.913026 -7.3728e-07
9:25093183 A G 0.225276 -4.7701e-06
9:25095132 A G 0.027049 -2.5756e-06
9:25122214 G A 1.036922 -2.0989e-05
9:25125413 G A 0.022728 7.6519e-06
9:25130696 G A 0.473296 -1.4192e-05
9:25154021 A G 0.039044 -3.3001e-07
9:25156005 G T 0.249040 -6.2419e-06
9:25160222 G A 0.500733 -1.1423e-05
9:25183674 A G 0.117107 -1.1335e-05
9:25191923 A G 0.281923 -2.2794e-05
9:25209390 G T 0.101607 9.7516e-06
9:25216669 C T 0.137958 -4.0662e-06
9:25217745 C A 0.223569 -1.5007e-05
9:25218035 C T 0.047016 -1.2308e-05
9:25225955 G A 1.954211 1.9594e-06
9:25227316 T C 0.043395 -8.9465e-06
9:25241316 C A 0.876814 3.3982e-05
9:25246151 C T 0.875767 -5.2081e-06
9:25251041 T G 0.029592 9.5747e-06
9:25254520 A G 0.056668 -2.3935e-05
9:25274305 C G 0.136176 -5.4826e-06
9:25274474 G A 0.055393 4.2791e-06
9:25278431 G A 0.099152 -5.5364e-06
9:25279649 T G 0.397184 2.2640e-05
9:25281072 C A 0.150350 -9.8723e-06
9:25281912 T C 0.797779 1.1506e-07
9:25286964 A G 0.048526 2.5486e-06
9:25287180 C A 0.502813 1.7161e-05
9:25292127 A G 0.389433 2.5398e-05
9:25294731 T G 1.555861 -6.1523e-06
9:25296601 C T 0.378006 1.1703e-05
9:25297533 A G 0.180191 -8.5363e-06
9:25298817 T G 1.761808 9.5408e-06
9:25300145 T G 1.762448 1.2697e-05
9:25302926 T G 0.086372 -3.6548e-05
9:25311297 C T 1.221964 -7.7149e-06
9:25311724 C T 0.061496 4.4187e-07
9:25321853 A G 0.056128 -1.4538e-05
9:25346372 C T 0.133004 -9.4145e-07
9:25352201 T C 0.491866 6.5383e-06
9:25354919 C A 0.310183 8.6967e-06
9:25394599 G T 1.103361 1.7131e-05
9:25397660 C T 1.403967 1.2966e-05
9:25403001 C T 0.046336 5.5799e-06
9:25422611 T C 0.045139 1.5649e-05
9:25431328 G A 0.049226 -1.3400e-05
9:25432727 G T 0.181843 -1.5015e-05
9:25434369 A G 0.499329 1.0398e-05
9:25452812 A G 0.132943 -8.0620e-06
9:25459043 G A 0.553641 9.6840e-06
9:25462188 T C 0.237675 2.6480e-05
9:25464912 G A 0.110603 -7.7945e-06
9:25472081 C T 0.413792 -6.0614e-07
9:25481421 G T 0.047768 -1.8144e-07
9:25483059 A C 0.034178 9.6419e-06
9:25483711 G A 0.111181 8.4323e-06
9:25484551 A G 0.061149 -4.9599e-06
9:25488417 A G 0.263238 -4.0881e-05
9:25489105 A G 0.071546 -1.6366e-05
9:25499528 G T 1.449032 -6.7995e-06
9:25504372 A C 0.556327 9.8310e-06
9:25522690 A G 1.102335 3.6311e-05
9:25539164 A C 0.601877 -1.7892e-05
9:25548749 C T 0.396511 3.4255e-07
9:25549118 G T 0.089065 1.8659e-06
9:25551357 T C 0.394910 -5.0846e-05
9:25558517 A G 0.067469 -1.9870e-05
9:25558868 G A 1.005222 -5.0716e-06
9:25562454 G T 0.736289 6.3963e-06
9:25563756 G A 1.040570 2.3745e-05
9:25564158 G T 0.086291 -3.0382e-06
9:25564201 C T 0.067279 -7.9030e-06
9:25565106 T C 0.359759 8.7861e-06
9:25565442 G T 0.775197 -2.8387e-06
9:25566565 C T 0.047679 -2.3026e-06
9:25566855 C G 0.078369 -2.1391e-05
9:25575794 G A 0.040329 -1.2825e-05
9:25591075 A G 0.120612 9.0787e-06
9:25592517 G A 0.025808 3.8632e-05
9:25592587 C G 1.490724 1.8087e-05
9:25599860 C A 0.401135 -7.0775e-07
9:25600397 C T 0.305794 7.2878e-06
9:25603112 C T 0.092975 1.8712e-06
9:25603959 C T 0.066518 8.1831e-06
9:25608163 T G 0.429190 2.5489e-05
9:25608208 A T 0.082466 -1.8310e-05
9:25614128 C T 0.096208 -1.4419e-05
9:25614409 A G 1.609054 1.5453e-05
9:25618052 A G 0.281196 2.0128e-05
9:25618261 T C 0.657988 2.1953e-05
9:25618483 C T 0.027022 5.5133e-06
9:25618859 C T 0.391612 -7.8843e-06
9:25621363 A C 0.382990 -3.5880e-05
9:25628562 A G 0.050324 -7.5078e-06
9:25629552 G A 0.096324 -1.1098e-05
9:25629910 T C 0.551903 -2.9906e-05
9:25631130 C T 0.857228 2.2065e-05
9:25633479 A C 0.183988 -1.2424e-05
9:25634034 G A 0.075313 1.5642e-05
9:25637456 G T 0.061727 -1.3523e-05
9:25640498 G A 0.186531 1.0458e-05
9:25642678 T G 0.252076 3.2941e-06
9:25645211 G A 0.150364 -1.3642e-05
9:25646816 C T 0.452136 1.9929e-05
9:25647026 T C 1.614253 -5.4174e-06
9:25648883 C T 0.534116 -2.2952e-05
9:25652014 C T 0.541731 4.7047e-06
9:25654106 T C 0.049297 6.8049e-06
9:25655916 C T 0.254796 1.0743e-05
9:25661081 G A 0.532198 -1.3249e-05
9:25661206 A G 0.344191 3.8092e-06
9:25661720 G A 0.919693 -5.9171e-05
9:25664916 T C 0.065341 1.9462e-05
9:25666291 C T 0.051140 -2.0767e-05
9:25667451 T C 1.243461 -3.3473e-05
9:25671218 C T 0.340540 -4.8411e-06
9:25676579 T C 0.049444 -1.5183e-05
9:25677698 C A 0.652474 2.7555e-05
9:25677953 C T 1.882523 -1.7831e-06
9:25679137 T C 1.123764 -2.2344e-05
9:25681709 A G 0.103072 -4.5353e-06
9:25688977 T C 0.974875 2.9605e-05
9:25689274 T C 0.038442 -2.7880e-05
9:25689845 C A 0.319172 -3.6601e-05
9:25690311 C A 1.059354 4.4323e-06
9:25691032 C T 1.194602 5.4205e-06
9:25695995 T C 0.037969 -7.6295e-07
9:25696454 G T 0.049297 -1.4961e-05
9:25699205 G A 0.053204 1.2651e-05
9:25703271 C T 0.400649 -6.6277e-07
9:25705690 C T 0.069866 -5.6667e-06
9:25707691 C T 0.442619 1.0481e-05
9:25716144 G T 0.396294 8.8194e-06
9:25717537 A G 0.426664 1.3247e-05
9:25719070 C T 0.992711 6.3188e-06
9:25722614 A G 1.240153 -3.3959e-06
9:25723678 A G 0.381263 1.3200e-06
9:25724234 G A 0.349876 2.4217e-05
9:25730285 T C 0.402128 -7.5548e-06
9:25737401 T C 0.038071 -1.2595e-05
9:25737418 G C 0.079189 2.9027e-06
9:25739312 T C 0.932694 3.7103e-05
9:25739385 G T 0.043480 1.4780e-05
9:25742531 A G 0.524351 3.0300e-05
9:25742639 C T 0.043436 -4.7061e-06
9:25745122 A G 1.632952 1.5051e-05
9:25752373 C T 0.139607 -2.9972e-05
9:25753617 T C 1.765691 7.2604e-05
9:25754450 C T 0.093142 3.0913e-06
9:25757694 G A 0.946987 -7.7244e-07
9:25762125 G T 0.084880 2.4235e-06
9:25763761 G A 0.085778 -9.7299e-06
9:25764505 G C 1.961092 2.5469e-05
9:25767342 G T 1.911979 3.2277e-05
9:25772005 C T 0.065685 4.6194e-06
9:25775262 A C 0.445214 3.6020e-05
9:25783111 C T 1.784074 5.0959e-05
9:25787062 G A 0.980788 -7.6890e-06
9:25792486 C A 0.444629 -2.0574e-05
9:25795523 T C 0.036769 8.2928e-06
9:25800000 C T 0.892355 1.6051e-05
9:25805162 A G 0.222321 8.2625e-06
9:25807057 G A 1.914195 2.2331e-05
9:25807383 G A 1.846644 3.9507e-05
9:25812031 G A 0.720025 -6.3889e-06
9:25821207 A G 0.083275 -8.3161e-06
9:25825005 A G 1.080256 3.4899e-05
9:25829002 C T 1.181037 4.3054e-05
9:25830447 T C 0.033400 1.0077e-05
9:25830482 T C 0.033845 -9.4849e-06
9:25839353 G A 1.155872 7.0433e-05
9:25841051 G C 0.260817 1.8429e-05
9:25847430 C T 0.060707 -1.9894e-05
9:25862047 T C 0.083068 7.6107e-06
9:25890133 C A 1.360150 1.8432e-05
9:25892067 C T 1.964040 4.9584e-06
9:25892424 C T 0.071233 1.1834e-05
9:25897335 T C 0.331785 -4.2441e-05
9:25898819 G C 0.194949 -1.9320e-05
9:25902562 C T 0.110997 5.0402e-07
9:25904637 T C 0.162362 -3.3953e-05
9:25908006 C G 0.606634 -8.5203e-06
9:25908067 A G 0.030819 -6.9332e-06
9:25912924 C T 0.109464 5.6053e-05
9:25917668 C T 0.313256 -4.8620e-05
9:25925008 C G 0.035698 3.4783e-06
9:25936455 G A 0.123094 1.6498e-05
9:25938342 A G 0.186215 -4.5226e-05
9:25939182 C T 0.022575 -1.1653e-05
9:25941038 A G 0.068928 5.4868e-06
9:25941211 C T 0.338871 -2.7813e-05
9:25941825 A G 0.029289 -1.4856e-06
9:25950505 G A 0.057049 -5.4702e-06
9:25953377 C T 0.040499 -3.7135e-05
9:25955230 C T 0.067279 -4.2923e-05
9:25955990 T C 0.023765 2.9441e-06
9:25956931 C T 0.234479 -1.1097e-05
9:25958888 A G 0.029272 1.0945e-05
9:25960505 T C 0.474353 -1.5050e-05
9:25964409 C G 0.032322 2.3136e-06
9:25967383 G A 0.050814 -8.5790e-06
9:25970007 G A 0.028895 -2.7704e-05
9:25971636 T C 1.861634 -5.4736e-06
9:25973292 C A 0.648305 -1.9831e-05
9:25982488 G A 0.058321 2.3296e-05
9:25996679 A G 0.022571 1.2663e-06
9:25998516 C T 1.438900 -1.3546e-06
9:25999871 C T 0.223515 -2.2230e-05
9:26007745 A C 0.722126 7.6924e-06
9:26009436 T C 0.086940 4.2276e-05
9:26013156 G A 0.540198 -2.0745e-05
9:26019372 G A 0.024214 -6.3784e-06
9:26025378 A G 1.264805 3.6876e-06
9:26027356 A G 0.065154 2.1025e-06
9:26034255 C A 0.306130 -1.9443e-06
9:26034314 T C 1.804956 -1.3113e-05
9:26038217 A G 1.265832 3.6742e-06
9:26041002 C T 0.021545 4.1824e-05
9:26042451 T C 0.048478 -1.3232e-05
9:26056086 C T 0.046754 -1.6313e-05
9:26057295 G A 1.006307 2.8478e-05
9:26061368 C G 0.162580 -5.2355e-06
9:26064456 A G 0.039316 -4.6528e-06
9:26066243 A G 0.029136 -1.3769e-05
9:26079103 G A 0.155029 -2.7388e-05
9:26081438 A G 0.065124 9.5436e-06
9:26098476 T C 0.156409 -2.1497e-05
9:26099341 C T 0.081266 -2.2217e-05
9:26103848 C T 0.065528 1.4444e-05
9:26110355 T G 0.025087 1.7992e-05
9:26111190 G C 0.042613 -1.6370e-05
9:26116150 T G 0.549931 -1.5030e-05
9:26121991 A C 0.588533 -4.1884e-06
9:26124362 C T 0.454971 -3.6429e-06
9:26130190 A G 0.046741 -6.2998e-06
9:26132659 T C 0.061856 7.0198e-06
9:26133808 G C 0.607902 -4.4275e-06
9:26141756 C T 0.170858 -1.6068e-06
9:26143725 G A 0.091935 -2.8536e-05
9:26146981 C T 0.074232 2.2440e-05
9:26151162 T C 0.084071 6.3972e-06
9:26153585 C T 0.162702 6.4718e-06
9:26154827 G A 1.216440 -4.3025e-06
9:26159323 T C 0.048590 4.5713e-06
9:26171324 C T 0.134745 -1.2402e-05
9:26172453 C T 0.021545 7.3674e-06
9:26184637 A G 0.047302 -5.7826e-06
9:26184917 T C 0.047645 -7.8906e-06
9:26189292 T C 0.080953 1.0450e-05
9:26194930 C T 0.030068 -1.2225e-05
9:26195519 C T 0.192624 -4.3281e-05
9:26208857 C G 0.134259 7.6113e-06
9:26209068 A G 0.026097 5.3285e-06
9:26217228 G A 0.751415 2.4162e-05
9:26218843 A G 0.109478 8.5664e-06
9:26220278 C T 0.034440 -3.9089e-06
9:26222710 A G 0.447094 -3.1863e-06
9:26226758 C A 0.026094 -1.7192e-05
9:26230779 A G 0.025111 2.3162e-05
9:26233872 G A 0.806452 6.6567e-06
9:26243325 C T 0.665468 -4.3821e-07
9:26243484 A G 0.046418 9.4522e-06
9:26263018 G T 0.122689 -3.2401e-05
9:26267385 G A 0.062261 1.2635e-06
9:26267529 C T 0.049331 1.2356e-05
9:26268812 C T 0.171756 -4.0095e-06
9:26273358 G A 0.095671 -3.5989e-05
9:26274958 G C 0.057722 1.3773e-06
9:26290354 A G 0.626271 -1.0855e-05
9:26295831 T C 1.682079 1.8331e-05
9:26297343 T C 0.892246 1.0826e-05
9:26299592 G T 0.045160 1.0092e-05
9:26302016 T C 0.042267 -2.4089e-05
9:26305946 T C 0.061907 1.2426e-05
9:26310685 T C 0.026886 3.1559e-05
9:26314312 T C 0.170477 -1.8569e-05
9:26317973 C A 1.256724 2.7195e-05
9:26318227 C G 0.116791 4.4817e-06
9:26325423 A C 0.069900 -3.0236e-06
9:26331285 T C 0.072831 -1.3866e-05
9:26339647 T C 0.075082 -5.9911e-06
9:26340051 C T 0.072855 -2.2153e-05
9:26341462 C T 0.223838 -9.8788e-06
9:26354809 G A 0.036303 1.0467e-05
9:26355993 C T 0.077577 -1.0049e-05
9:26362506 C T 0.049597 6.2324e-05
9:26362879 T C 1.740770 1.1078e-05
9:26367184 C T 1.805211 2.0278e-05
9:26380636 G A 0.067939 1.4447e-05
9:26387554 A G 0.072787 -1.4191e-05
9:26394003 C T 0.145121 -3.6292e-05
9:26395676 T C 0.033855 -3.1577e-06
9:26415623 T C 0.052493 -2.0332e-05
9:26416084 T C 0.031754 -1.4114e-05
9:26420126 A C 0.132644 7.5737e-07
9:26421561 T G 0.039618 -1.2448e-05
9:26422290 T C 1.848110 2.3045e-05
9:26426305 A G 0.051201 -1.1787e-05
9:26433194 T C 0.149385 -2.5338e-05
9:26434725 T C 0.037435 7.5994e-06
9:26435578 C G 0.070189 -5.0309e-07
9:26439409 A G 0.046408 1.3102e-05
9:26449751 C A 0.077968 -6.3523e-06
9:26452166 T G 0.061969 -1.5683e-05
9:26454110 A G 0.027749 -1.0758e-05
9:26457404 G A 0.402138 -1.3415e-06
9:26464273 T C 0.033104 1.3205e-07
9:26466575 A C 0.639095 -3.2495e-05
9:26469057 A C 0.043545 -1.0211e-05
9:26471186 G T 1.092122 2.6884e-05
9:26471395 T C 0.128554 -1.3675e-05
9:26479156 C T 0.062271 -2.9696e-05
9:26505918 C T 1.098938 2.7584e-05
9:26509033 T G 0.043341 -4.1529e-06
9:26518514 A C 1.013545 -1.0581e-06
9:26521965 C T 0.077693 -1.6836e-05
9:26524866 A G 0.035368 7.7828e-06
9:26526327 C T 1.067140 -2.1443e-07
9:26530757 T C 1.156113 8.3176e-06
9:26538665 C T 0.348295 -1.6474e-06
9:26547197 C T 0.067293 6.5363e-06
9:26554531 A G 1.519245 6.5434e-06
9:26556390 A C 0.041811 -2.2041e-05
9:26560804 A C 0.025012 -1.9539e-05
9:26571896 G A 0.025896 1.2096e-05
9:26600069 C T 0.067928 1.0760e-05
9:26601762 T G 0.268256 -1.4651e-05
9:26607745 A G 0.051647 -2.0464e-05
9:26611829 C T 0.041372 -3.0430e-06
9:26614847 T C 0.753234 -3.6035e-05
9:26618389 A C 1.839443 2.8585e-07
9:26618520 C A 0.558309 1.9820e-06
9:26624341 A G 0.174231 -1.0048e-05
9:26625052 T C 0.067041 7.4257e-06
9:26626389 C T 0.048532 -1.7241e-05
9:26635464 T C 0.075969 -1.9757e-05
9:26647551 C T 0.136513 1.1081e-05
9:26666571 T C 1.789024 1.7959e-07
9:26674986 G A 1.533901 -5.7052e-06
9:26675909 C A 0.341366 2.1053e-05
9:26676563 A G 0.038663 -6.6116e-06
9:26684083 C T 0.740033 1.1011e-05
9:26694888 G A 0.388552 -5.0059e-06
9:26702745 A G 0.342267 -1.1232e-05
9:26707333 A C 0.162287 -2.3995e-05
9:26707779 T C 0.021599 2.7311e-05
9:26720925 A G 0.028888 6.1127e-06
9:26722736 G A 1.295411 5.5185e-06
9:26723273 C T 0.132889 -5.0916e-06
9:26723522 C T 0.381756 8.1071e-06
9:26725702 T C 0.254820 -3.7934e-07
9:26750721 T C 0.913359 -7.4341e-06
9:26751013 C T 1.403685 1.1350e-05
9:26751369 C T 1.716445 3.8935e-05
9:26754142 A G 0.548160 -8.1275e-06
9:26754840 C G 0.174078 3.6328e-06
9:26767302 G A 0.081909 1.9750e-05
9:26768409 T C 0.136129 1.3778e-05
9:26779336 C T 0.041287 -6.3890e-06
9:26781944 C G 0.053248 -1.2307e-06
9:26783463 T C 0.150544 3.5398e-06
9:26788773 A G 0.101022 -4.3006e-06
9:26789940 G A 0.772926 -1.0412e-05
9:26790633 G A 0.152754 2.4226e-05
9:26796880 T C 0.032570 -9.8282e-06
9:26798101 T G 0.313467 5.4828e-06
9:26798493 A G 0.065321 -4.3867e-06
9:26802204 G T 0.030299 1.7917e-05
9:26804941 T C 0.164463 1.2457e-05
9:26809428 T G 0.293105 2.2345e-05
9:26817490 G A 0.081232 2.9490e-05
9:26822289 G T 0.037575 -4.6388e-06
9:26850609 T C 0.129421 8.7924e-06
9:26862959 A G 0.047111 -1.3778e-05
9:26878295 G A 0.287479 6.3514e-06
9:26894666 C T 0.031948 1.2997e-05
9:26901602 T C 1.635712 3.0554e-05
9:26904699 G T 0.130812 1.1903e-05
9:26915925 A G 0.370887 5.1889e-06
9:26921623 G A 0.093152 1.6472e-05
9:26923749 C T 0.045969 1.1007e-05
9:26927610 C T 0.025155 -2.2673e-05
9:26935996 T A 0.225323 2.0368e-05
9:26941243 A G 0.038374 -7.5928e-06
9:26942447 A C 0.303081 1.3618e-05
9:26947827 C T 0.143823 7.2718e-06
9:26951033 T C 0.099237 1.1322e-05
9:26954027 G A 0.077778 -1.3516e-05
9:26956371 G A 0.082153 -8.9078e-06
9:26961836 T C 0.082371 -2.3916e-06
9:26967823 C G 0.036235 2.4984e-05
9:26978170 G A 0.090996 5.6615e-06
9:26978259 G A 0.090687 9.6479e-07
9:26991514 A G 0.044793 -1.8366e-05
9:26995787 A G 0.099163 1.2371e-05
9:26998090 T C 0.047829 5.7195e-06
9:27000340 T C 0.418586 6.7099e-06
9:27037553 A G 0.029524 1.1036e-05
9:27042895 T C 0.052867 -8.8387e-06
9:27050593 A C 0.195476 1.6087e-05
9:27056376 T C 0.052061 7.2841e-06
9:27062666 A G 0.022129 7.1658e-06
9:27062721 T C 0.231708 2.1290e-05
9:27065690 T C 0.029776 2.6652e-05
9:27067654 G A 0.158343 -2.2929e-05
9:27071231 G A 0.104517 -2.4313e-05
9:27084462 A G 0.366423 3.3711e-05
9:27088757 G A 0.112966 1.3245e-05
9:27092254 T C 0.361058 4.0706e-05
9:27095185 C T 0.033760 -9.4675e-06
9:27099244 A G 1.792366 -2.2711e-05
9:27112311 T G 1.480735 3.2981e-05
9:27116823 C T 0.502854 -4.1976e-06
9:27117744 A G 0.097942 -9.6155e-06
9:27118167 G A 0.028392 2.0725e-05
9:27118771 G C 0.029310 -2.8153e-06
9:27119939 C T 0.238270 -1.2451e-05
9:27119949 T C 1.343868 6.4070e-06
9:27119992 G C 0.095974 -2.4510e-05
9:27120630 A G 0.058069 -2.1449e-05
9:27121906 C T 0.253855 -8.4464e-06
9:27123260 G A 0.285840 1.3920e-05
9:27129497 C A 0.120847 -2.2725e-05
9:27130234 G A 0.057868 7.7369e-06
9:27136393 C T 1.088358 -7.6812e-06
9:27140049 G A 0.090466 6.6482e-07
9:27140165 A G 0.320294 9.6388e-06
9:27142444 G A 0.189479 1.6423e-05
9:27149197 A G 0.060755 9.7442e-07
9:27151706 A G 0.537464 1.0536e-05
9:27152977 T C 0.439305 6.3687e-06
9:27157144 G A 0.594163 -1.1842e-05
9:27161420 T C 1.911496 -2.1697e-05
9:27162361 C A 0.138444 -8.8714e-06
9:27164940 G A 0.037194 9.3950e-06
9:27166159 C T 0.648533 -7.0080e-06
9:27168425 G A 0.065542 -1.4761e-05
9:27170934 T C 1.536849 3.6013e-06
9:27172838 A C 1.371822 2.3424e-05
9:27173062 T G 0.398503 1.7154e-06
9:27173180 T C 1.031312 -8.1722e-06
9:27173429 C T 0.115492 -6.0134e-06
9:27173693 T C 0.243900 8.9140e-06
9:27183463 C A 1.919944 -1.0232e-05
9:27184130 G A 0.196551 -2.9170e-07
9:27184714 A G 0.074490 -9.8519e-06
9:27186887 T G 0.542469 -2.4020e-06
9:27187574 G C 0.108686 -3.5849e-05
9:27190655 A G 0.073453 -8.5903e-06
9:27192330 A G 1.465643 -2.0517e-05
9:27196119 G T 0.522961 -2.3706e-05
9:27197368 C T 0.129309 -2.0427e-05
9:27201968 G A 0.490261 4.2634e-06
9:27203002 A G 0.093019 -3.3085e-05
9:27203134 G A 0.978078 -6.6679e-06
9:27205021 A G 0.551308 -1.0659e-05
9:27205922 C T 1.113697 -2.5652e-05
9:27206669 C G 0.034957 -6.3222e-06
9:27210756 G A 0.516668 -1.7017e-05
9:27212360 T C 1.522206 1.4556e-05
9:27212966 C T 0.622164 8.3142e-06
9:27213580 C T 0.443510 1.3220e-05
9:27213612 C G 0.136081 -2.7928e-05
9:27214989 G C 0.098656 5.4694e-06
9:27217383 T G 0.827388 -1.0280e-05
9:27217992 G T 1.625588 1.2437e-06
9:27219640 A C 0.439968 1.7552e-05
9:27220066 A G 0.320824 3.1156e-05
9:27226902 A G 0.877780 4.5182e-06
9:27228022 G A 1.822784 -7.2075e-07
9:27228503 T C 0.777329 3.6134e-06
9:27230152 A G 0.305474 2.3271e-05
9:27230287 T C 0.070366 -2.4019e-05
9:27239343 A G 0.373967 -4.4348e-06
9:27248006 T C 0.034937 9.9360e-06
9:27248614 G T 0.398514 1.2088e-05
9:27249334 A G 0.209745 -3.1389e-05
9:27265156 G A 1.371964 8.1591e-06
9:27269753 T C 0.282019 -9.2560e-06
9:27271993 A G 0.037537 5.0326e-06
9:27272582 G A 1.733536 -8.8541e-06
9:27276706 T C 0.029867 -5.8834e-06
9:27282154 C T 0.689804 -1.1637e-05
9:27284785 T G 0.030048 -6.7964e-06
9:27289832 T G 1.723016 5.3729e-07
9:27292474 C T 0.037517 -2.1414e-05
9:27292906 C T 0.159030 -9.5878e-06
9:27297876 G A 0.287302 -1.2029e-07
9:27304548 T G 0.074640 7.6079e-06
9:27310334 G A 0.819432 -4.6267e-06
9:27311537 G A 0.563303 -5.1433e-05
9:27311732 C T 0.892209 -9.8203e-06
9:27313557 A G 0.032489 6.3173e-06
9:27316787 T C 0.105772 1.3068e-05
9:27316971 C T 0.335593 3.1402e-05
9:27327487 C T 0.305032 -1.7191e-05
9:27328964 T C 1.610608 1.1457e-05
9:27332892 G A 1.018451 -9.1808e-06
9:27334289 A G 0.538447 1.6028e-05
9:27335339 G A 0.716139 -4.3020e-07
9:27336663 C T 0.140963 1.4049e-05
9:27336982 T C 0.060578 -2.1604e-05
9:27336985 C T 1.179303 -6.6680e-06
9:27338006 T C 0.093322 4.2378e-05
9:27340197 T C 1.065083 -1.3224e-05
9:27340668 C G 1.568386 -1.0864e-05
9:27341338 G A 0.186691 2.3006e-05
9:27343660 T C 0.031819 5.9432e-06
9:27345834 A G 0.034879 1.7410e-05
9:27346304 C T 0.040312 4.5846e-06
9:27346660 A G 0.779131 2.2697e-05
9:27348100 G A 0.028134 7.9436e-07
9:27348198 T G 0.064532 -1.5400e-05
9:27349252 A G 0.134120 3.4408e-07
9:27349728 A G 0.081572 -7.5055e-06
9:27351687 A G 0.031078 -1.5265e-05
9:27352020 C T 0.113918 -1.0637e-05
9:27352928 T C 0.036008 -3.7271e-06
9:27355005 A G 0.807696 2.6889e-05
9:27361608 A G 0.050654 -7.1678e-06
9:27366436 C T 0.758854 3.2225e-05
9:27367278 G A 0.176930 5.5256e-06
9:27368990 T C 0.034423 -3.5863e-06
9:27369877 G A 1.374178 2.4765e-05
9:27370095 A C 0.387831 3.7016e-06
9:27371123 G A 0.224252 6.0591e-06
9:27371620 C T 0.089252 -8.0095e-06
9:27371744 G A 0.041440 2.6465e-06
9:27372924 T C 0.990807 -6.1926e-06
9:27372991 C T 0.424580 7.0728e-06
9:27373415 C T 0.404320 -7.1510e-06
9:27376142 G A 0.066817 3.2533e-07
9:27383756 A G 0.104783 1.4290e-05
9:27384204 T C 0.094345 -3.4685e-07
9:27397072 T G 0.200770 -1.2856e-05
9:27397140 C G 0.095674 5.2461e-06
9:27398070 T C 0.041148 2.7039e-06
9:27400252 C T 0.079719 -3.3763e-05
9:27410258 C T 0.616503 1.1617e-05
9:27416144 G T 0.731387 -4.1915e-05
9:27425951 T C 0.024441 -6.9840e-06
9:27426847 G A 1.136207 -2.2059e-05
9:27434415 A G 0.421184 1.7372e-05
9:27443857 C A 1.390850 -1.3134e-05
9:27448772 G A 0.234992 7.2802e-06
9:27452817 C T 1.234170 4.8449e-05
9:27453327 T C 0.363822 1.8810e-05
9:27455135 A G 0.361381 1.6708e-05
9:27457724 C G 0.069958 1.1311e-05
9:27461736 G A 0.040111 2.5539e-06
9:27462044 G A 0.365896 -1.7271e-05
9:27462125 C A 1.272962 1.2052e-05
9:27464035 A G 1.872928 -2.4218e-05
9:27468262 G A 0.036483 8.0558e-06
9:27468461 A C 0.822295 -4.2458e-05
9:27468673 T C 1.673838 3.3758e-06
9:27469573 A C 0.666998 -1.8064e-05
9:27474593 G T 1.674919 1.0570e-05
9:27478052 T C 0.546436 -5.8423e-06
9:27484496 G A 0.745537 8.6591e-06
9:27490967 G A 1.425192 -2.5935e-06
9:27496245 C T 0.151652 1.4044e-05
9:27511843 A G 0.132868 -1.9259e-05
9:27513817 C T 1.979785 -1.1344e-05
9:27521396 T C 0.036970 -1.4833e-05
9:27525751 G A 1.067663 -1.8329e-06
9:27527737 C T 0.038710 4.8858e-06
9:27533984 A C 1.006817 -5.8015e-06
9:27536397 T C 0.490441 7.4154e-06
9:27541041 T C 0.951111 3.7257e-07
9:27543281 C T 1.512948 -8.7547e-06
9:27556780 A G 0.395556 -7.2802e-06
9:27557530 C T 0.064984 1.1653e-05
9:27561049 C T 0.532861 6.3575e-06
9:27561628 C T 0.261395 5.0690e-06
9:27564338 C T 0.468468 7.2586e-06
9:27566333 C T 0.084200 2.1458e-05
9:27570051 G A 0.129227 -1.7298e-06
9:27574515 T C 0.503990 2.2105e-05
9:27575281 A G 0.025125 1.1957e-05
9:27582189 C T 0.038027 -1.1249e-05
9:27582311 C T 1.035780 1.4708e-06
9:27582803 T C 0.063043 -2.4053e-05
9:27583128 C G 0.280948 2.8173e-05
9:27583678 T C 0.088501 -1.2100e-05
9:27584899 C T 0.658464 7.5741e-06
9:27588351 T C 0.336151 9.4669e-06
9:27591803 A G 1.551050 -7.7636e-07
9:27593837 T C 0.340795 1.8076e-05
9:27595995 T C 0.177246 -1.6768e-05
9:27596678 A C 0.496612 1.0407e-05
9:27600645 C T 0.157650 9.4685e-06
9:27600698 G C 0.263921 1.5629e-05
9:27601376 G A 0.026175 2.1110e-06
9:27601617 A G 0.057406 -3.4025e-05
9:27602322 T C 0.475275 2.1346e-05
9:27602921 A G 1.115764 8.7687e-06
9:27605242 T G 0.059075 -1.4183e-05
9:27609279 C T 0.188303 8.4217e-06
9:27609514 A G 1.579860 1.1657e-05
9:27609779 G C 0.945627 2.4667e-05
9:27609963 A G 0.030367 9.9082e-06
9:27610116 C T 0.204615 9.3723e-06
9:27617365 A C 0.043079 -1.8348e-05
9:27618056 A G 0.443279 1.8928e-05
9:27622521 C G 0.054798 6.1274e-06
9:27626674 C T 0.057987 -7.5238e-06
9:27629304 G C 0.155246 -1.5137e-05
9:27630050 A G 1.932847 -2.1518e-05
9:27630562 C T 0.739019 -6.1140e-06
9:27631226 C A 0.199665 -2.4393e-05
9:27635480 A G 0.700302 -4.7782e-06
9:27635939 C T 0.056019 -1.5365e-06
9:27644077 T C 0.245457 1.3291e-05
9:27644539 C T 0.028599 4.2434e-06
9:27652540 T C 0.391836 4.4393e-06
9:27654016 A G 0.581237 1.5577e-05
9:27655633 T C 0.443099 5.9832e-07
9:27656973 T C 0.592803 1.2969e-05
9:27660948 C G 0.025539 1.9103e-06
9:27664162 T C 0.459928 -5.5743e-07
9:27672182 T C 0.318608 6.0495e-06
9:27672793 G A 0.023605 -4.3816e-06
9:27673098 G A 0.020640 -2.3677e-05
9:27674224 T G 0.127813 -1.2961e-05
9:27676860 C A 0.044018 1.1986e-05
9:27677544 G A 0.589784 9.9232e-06
9:27688573 C G 1.472031 7.3194e-06
9:27688816 C T 0.080902 -1.0736e-05
9:27700940 G A 0.713327 -5.7134e-06
9:27705209 C A 0.440379 -2.0283e-05
9:27711787 C T 0.061132 5.9151e-06
9:27713350 C G 0.125300 -6.6826e-06
9:27714416 C T 0.716237 2.2492e-06
9:27716676 A G 0.040369 2.8506e-06
9:27719050 T C 0.234085 -2.3454e-07
9:27719394 G T 0.627747 1.0502e-05
9:27720921 G T 0.079926 -2.9179e-06
9:27722707 C A 0.040155 1.0301e-05
9:27723713 A G 1.274801 6.6914e-07
9:27723891 C T 0.045680 -4.3378e-06
9:27724226 G A 0.476186 -2.0990e-05
9:27726911 G T 1.934621 -1.1029e-05
9:27733472 C T 0.206638 -1.2846e-05
9:27741182 G T 0.704321 1.2827e-05
9:27746785 G A 1.933333 -1.8457e-05
9:27747041 T C 0.084234 -4.2927e-06
9:27752375 G A 1.021140 1.0539e-05
9:27753227 A G 0.022911 1.7142e-05
9:27768695 C G 0.050161 -3.5797e-06
9:27777538 C A 1.926302 -3.5363e-06
9:27787889 T G 0.055261 -1.5954e-05
9:27791179 T C 0.109192 2.0671e-05
9:27806841 T C 0.032744 -1.2264e-05
9:27815926 C T 0.094427 -1.5419e-05
9:27820493 G A 0.968864 -1.9606e-05
9:27821606 G A 0.453778 1.1818e-05
9:27824816 C T 0.139658 -2.4327e-05
9:27825988 T C 0.074052 3.6368e-06
9:27829802 A G 0.558122 -3.4407e-05
9:27835640 G C 1.279299 -1.6242e-05
9:27843274 A G 0.031853 7.6850e-06
9:27851979 T G 0.914151 9.9253e-06
9:27862655 G A 0.727786 1.3263e-05
9:27864330 C T 0.295237 1.8531e-05
9:27865212 G A 0.020868 2.1735e-06
9:27868521 T C 0.027433 6.4135e-06
9:27869317 G T 0.059901 -3.1837e-06
9:27871486 C T 0.065654 -4.8031e-06
9:27877778 T C 0.046646 -1.6919e-05
9:27881647 G A 0.052514 -8.5609e-06
9:27882653 T C 0.906202 1.2837e-05
9:27886856 A G 0.423523 -1.1373e-05
9:27889643 C T 0.512578 -8.1370e-06
9:27897257 G A 0.041447 -2.0373e-05
9:27905858 G A 0.074939 8.3966e-05
9:27908223 C T 0.123913 6.9499e-06
9:27909983 C T 1.035861 1.6465e-05
9:27910517 C A 0.232541 -3.5874e-05
9:27915384 T C 0.058926 5.0420e-06
9:27916862 T C 0.112752 9.6915e-06
9:27922737 G T 0.668582 2.8616e-06
9:27929356 C A 0.082544 -1.0219e-05
9:27931106 T C 0.042236 1.3104e-05
9:27947687 C T 1.905720 2.3264e-05
9:27951129 C T 1.226551 5.0693e-06
9:27957933 A G 0.138380 -4.3553e-05
9:27961564 A C 0.039598 -4.3797e-05
9:27969292 C T 0.036093 8.9159e-06
9:27979665 G A 0.682501 7.6631e-06
9:27983847 G T 0.688668 -8.2658e-06
9:27992040 C T 0.283239 8.1634e-06
9:27993342 C T 0.028841 -9.8193e-06
9:27993608 C T 0.337096 -1.9678e-05
9:27998073 A G 0.047625 5.7848e-06
9:27999346 C T 0.040689 2.1440e-06
9:28001413 G C 1.031523 2.8762e-05
9:28004530 C T 0.063233 -1.5685e-05
9:28005049 G T 0.027736 2.3046e-06
9:28009501 G A 1.525881 8.6791e-08
9:28012962 T C 0.211809 1.2457e-05
9:28020697 C T 0.048179 1.3175e-05
9:28023942 T C 0.024428 1.8195e-05
9:28024194 C A 0.093352 -1.1359e-05
9:28028353 A G 0.299793 -1.1750e-05
9:28031741 A G 0.032614 -9.7547e-06
9:28035915 C T 0.200685 2.1119e-05
9:28035948 A G 0.020807 -9.3169e-06
9:28037611 A C 1.632557 2.0418e-05
9:28043290 C A 1.735609 4.5015e-05
9:28043906 C T 0.035062 -1.5525e-06
9:28044739 A G 0.575845 2.1905e-05
9:28045852 T G 0.035368 -2.9228e-06
9:28045924 G A 0.453451 -3.8225e-06
9:28053556 G A 0.127028 -2.8612e-05
9:28056067 G A 1.963941 -1.3350e-05
9:28058390 A G 0.304808 1.1975e-05
9:28062014 T C 0.503279 -2.6253e-06
9:28068081 C T 0.108417 6.7838e-06
9:28071285 C G 1.886500 1.2547e-05
9:28080775 G A 0.428418 -2.7887e-05
9:28081049 T A 0.250438 -1.3705e-05
9:28082420 C T 0.076632 1.4870e-05
9:28086344 G A 0.476176 1.1476e-05
9:28088400 G A 0.054761 1.1904e-06
9:28093874 G A 1.256092 -1.4676e-05
9:28094175 G A 0.158024 9.1796e-06
9:28095284 A G 0.032951 1.6911e-05
9:28107917 C G 0.287441 -2.9736e-05
9:28108634 T C 0.333461 -1.2950e-07
9:28122252 C T 0.051609 -2.9468e-06
9:28124180 A G 0.981267 4.8536e-05
9:28135132 C T 0.226792 -6.7917e-06
9:28136460 C A 0.585337 -1.0557e-04
9:28140436 G A 0.089381 2.5941e-05
9:28141368 A C 0.110001 5.6553e-06
9:28143059 T G 0.155290 5.4939e-06
9:28164681 G A 0.245437 -1.0150e-05
9:28170050 T C 0.043984 -1.4876e-05
9:28174772 A G 0.219884 2.6167e-06
9:28175443 T G 0.094199 -4.5904e-06
9:28184014 G A 0.042015 3.5528e-05
9:28184075 A G 0.111800 1.4720e-05
9:28186669 T C 1.454614 8.5587e-05
9:28188731 G A 0.817341 3.5103e-05
9:28189782 G A 0.033009 9.9545e-07
9:28192662 A G 0.159805 -2.5596e-06
9:28205131 C T 0.232174 -1.4259e-05
9:28205326 G T 0.364662 -3.2807e-05
9:28207204 A C 0.239779 1.5728e-05
9:28211487 T C 0.072627 1.2226e-05
9:28215678 A G 0.049862 -2.4292e-05
9:28218368 C T 1.793631 9.8588e-06
9:28220439 C G 0.075360 1.6346e-05
9:28222606 C T 0.559832 2.3971e-05
9:28222934 G T 0.811286 9.8437e-06
9:28223750 G A 0.022044 -1.2623e-05
9:28226219 A G 0.589363 1.5958e-05
9:28227167 G A 0.395821 -1.9002e-05
9:28228174 C T 0.071420 -4.3611e-06
9:28234300 A C 0.061091 1.6567e-05
9:28236729 T C 0.021351 3.3507e-06
9:28241422 T G 0.433783 1.0404e-05
9:28247716 T C 0.098418 1.5879e-05
9:28250265 T G 0.212404 1.8974e-05
9:28250940 T C 0.495058 -4.3232e-06
9:28254570 A C 0.081147 6.4176e-06
9:28254648 C T 0.041617 -2.5788e-05
9:28260722 G T 0.665757 -2.4411e-05
9:28264620 G T 0.090602 2.8282e-05
9:28266511 A C 0.293697 -2.7424e-05
9:28287776 A G 0.071219 -4.1526e-06
9:28291392 A G 0.255021 6.0977e-06
9:28294879 G A 0.094705 4.5501e-06
9:28300323 A C 0.086192 -1.9859e-05
9:28302133 T C 0.053996 -1.1330e-05
9:28305521 C A 0.163851 2.8156e-06
9:28313102 C T 0.044102 8.0165e-06
9:28320201 C A 0.884661 -2.2061e-05
9:28320685 A G 0.045466 1.1585e-05
9:28329088 T G 0.421646 -1.4222e-05
9:28337697 T C 0.042375 -5.1558e-06
9:28339306 T G 0.571133 4.2140e-05
9:28341935 C T 0.342182 -2.5651e-05
9:28342014 C T 0.263197 -1.6500e-05
9:28342202 C T 0.615810 2.1205e-05
9:28344873 A C 0.051361 1.6628e-06
9:28348133 A G 0.204006 2.1338e-07
9:28355201 C T 0.296237 -2.7144e-05
9:28355231 C A 0.049481 -1.2064e-05
9:28358823 T G 0.913634 -4.5107e-06
9:28359042 A G 0.060731 -1.7778e-05
9:28363762 G T 0.260137 -3.6138e-05
9:28365246 C T 0.023360 8.0819e-06
9:28365904 C G 0.047043 2.7518e-05
9:28367812 A C 0.588927 3.5841e-05
9:28369818 A G 1.189119 -2.4032e-05
9:28371898 T G 1.729520 1.5914e-05
9:28374051 A G 0.103188 -1.5586e-05
9:28381857 A G 0.826816 -2.0317e-05
9:28384733 T C 1.597505 -7.8360e-06
9:28390534 T C 1.528802 8.6081e-07
9:28396251 G A 0.473211 8.8867e-05
9:28396385 C T 0.037340 1.4758e-06
9:28396747 A G 0.227156 -5.6529e-07
9:28398225 A C 0.225429 -2.5848e-05
9:28402387 A G 0.783853 2.8258e-05
9:28403592 C T 0.110334 -4.2657e-07
9:28406687 C A 1.387250 -1.7650e-05
9:28408040 T C 1.865493 -1.8434e-05
9:28414339 G A 0.646238 -3.0013e-05
9:28417572 A C 0.297420 -2.8196e-05
9:28420528 T C 0.057688 3.3330e-05
9:28423368 A G 0.765681 4.7634e-06
9:28429434 T C 0.189037 -1.8315e-05
9:28439601 G T 0.024961 -1.6434e-05
9:28441242 C T 0.273502 -6.4813e-06
9:28452675 G A 1.400570 2.1729e-06
9:28469484 C T 0.033267 -1.2295e-05
9:28480963 T C 0.038571 -1.3087e-05
9:28485088 C T 0.058440 1.3928e-07
9:28485668 G T 0.143432 3.4546e-05
9:28489225 T C 1.408924 3.1648e-06
9:28499864 T C 0.166551 2.7544e-05
9:28501314 C T 0.292130 1.5177e-05
9:28505399 A G 1.830974 4.0800e-05
9:28507094 C T 1.115312 5.1540e-06
9:28509969 T G 0.733896 2.6827e-05
9:28511184 A G 0.028310 1.0391e-05
9:28516237 A G 0.055081 3.5776e-05
9:28516643 T G 0.315847 -1.9215e-05
9:28517001 C T 1.532807 3.7110e-05
9:28517010 A G 0.542714 1.6467e-05
9:28517137 G A 0.549401 -3.1233e-06
9:28517171 T C 0.375531 -2.1888e-06
9:28518911 A G 0.052456 5.7196e-06
9:28519666 G A 0.890468 -1.0755e-05
9:28532094 A G 0.181330 -6.1417e-05
9:28535241 T C 0.052177 -1.8875e-06
9:28537472 C T 0.034522 4.5519e-06
9:28545107 G T 0.144877 5.1270e-06
9:28562221 T C 0.043103 -1.9715e-06
9:28562253 A C 0.051956 1.3261e-06
9:28564858 T C 0.075289 -1.9826e-06
9:28565858 A G 0.081351 -1.8144e-05
9:28567764 T C 0.324234 -5.7072e-07
9:28569164 T G 0.250152 -6.1687e-06
9:28569575 G A 0.944223 1.5235e-05
9:28572086 A G 1.374456 -1.5671e-05
9:28578948 A C 0.052456 2.2122e-05
9:28582398 C T 1.265077 -1.8368e-05
9:28582880 A G 0.103820 8.2361e-06
9:28584790 T G 0.060864 6.3090e-07
9:28587575 A G 0.026202 -3.6642e-06
9:28592527 G A 0.369585 9.1284e-06
9:28602289 A G 0.216402 -4.4993e-06
9:28604008 T C 0.101104 2.1721e-05
9:28607634 A G 0.049671 2.7038e-05
9:28608596 T C 0.233874 -7.8556e-06
9:28615161 C T 0.033101 -1.3743e-06
9:28618258 A C 0.038377 6.6729e-06
9:28631957 G T 0.030864 -4.2949e-06
9:28641544 G A 0.125936 -2.1097e-05
9:28658314 C T 0.066796 -6.6939e-06
9:28658354 C T 0.099659 -8.3001e-06
9:28658574 T C 0.041546 -6.8921e-06
9:28661242 C T 0.026750 4.1105e-05
9:28662229 T C 0.065929 -3.8263e-05
9:28670971 G A 0.051385 3.5432e-06
9:28688478 T G 0.552869 8.5337e-06
9:28695135 C T 0.265400 6.3536e-06
9:28700525 C T 0.262561 -5.9920e-06
9:28706724 C T 0.178776 1.5921e-05
9:28707073 A C 0.097901 -2.1073e-05
9:28714669 T C 0.049818 -2.3888e-05
9:28723106 A G 0.040706 1.6785e-05
9:28723735 A C 0.041736 2.9822e-06
9:28730080 C A 0.120255 9.7313e-05
9:28734729 G A 1.561617 3.0601e-05
9:28741867 G T 0.068557 1.7622e-05
9:28749171 G A 0.070060 -2.5855e-05
9:28753055 C T 0.106870 2.7721e-05
9:28754137 G A 0.090235 3.3013e-06
9:28754535 G A 1.506162 -4.5490e-05
9:28755410 T C 0.126739 1.0074e-05
9:28757900 C T 1.041512 4.3003e-06
9:28759813 A G 0.340839 -7.4767e-06
9:28759983 C T 1.241228 5.0442e-05
9:28766016 T C 0.043253 -1.7128e-05
9:28768187 T C 1.787824 -7.3356e-05
9:28770262 C T 0.172840 4.9317e-06
9:28771966 A G 0.029677 -2.2319e-05
9:28772017 G C 0.113231 -6.0102e-06
9:28772815 C A 0.122462 3.6879e-05
9:28773602 C A 0.205220 -4.6330e-06
9:28773894 C T 0.064838 -3.3049e-06
9:28778418 C T 1.115516 -2.0767e-05
9:28780795 T C 0.537073 1.8771e-05
9:28781357 T C 0.840790 1.0701e-05
9:28783523 T C 0.096218 3.7126e-06
9:28784021 T C 0.186409 -6.7880e-06
9:28786258 G T 0.255024 -6.9946e-06
9:28789958 C T 0.069482 1.0165e-05
9:28797521 T C 0.078091 -4.3108e-06
9:28797621 C T 0.051643 -1.9816e-05
9:28799744 C T 0.139015 2.0835e-05
9:28815778 T C 0.355832 -8.7813e-06
9:28817543 A C 1.121897 -4.6407e-06
9:28817766 C T 0.028953 -5.0062e-06
9:28819222 T C 1.562994 -1.1059e-05
9:28823239 C T 0.140294 -8.3611e-06
9:28823317 C G 0.062363 -3.7531e-05
9:28835359 A G 0.168478 7.9960e-06
9:28837910 C T 0.102644 1.9433e-06
9:28856903 C T 0.142701 -8.8485e-06
9:28864549 G A 0.055675 6.8715e-06
9:28865289 G A 0.371968 -2.1731e-07
9:28879500 T C 0.601541 6.0569e-07
9:28880045 T G 0.142014 -3.2597e-06
9:28890746 C T 1.791254 -1.4520e-05
9:28891704 A C 0.058722 -1.1290e-05
9:28896198 G A 0.112980 7.3792e-06
9:28900359 T C 0.224042 -1.6369e-05
9:28909283 C T 0.063522 1.5790e-05
9:28921331 T C 0.048842 7.0491e-06
9:28929626 T G 1.567209 2.4622e-06
9:28934039 C T 0.097075 -4.3215e-07
9:28934191 T C 0.033502 -1.1289e-05
9:28940698 A G 0.035875 9.2250e-06
9:28945824 A G 0.303492 -8.8068e-06
9:28965088 T C 0.192508 -7.5819e-06
9:28969954 T G 1.425573 1.5631e-06
9:28988242 C T 1.198179 1.5934e-05
9:28988613 G A 1.502123 8.6149e-06
9:29011285 G A 1.868495 -3.3223e-06
9:29015145 A G 0.020399 -1.2609e-05
9:29021207 C T 0.367677 -1.0999e-05
9:29022152 T C 0.445190 -6.9425e-06
9:29025219 G A 0.049882 -1.7339e-05
9:29035488 C T 0.382443 -1.6611e-05
9:29036152 G A 0.038802 4.3820e-06
9:29038468 T C 0.053146 -6.4419e-07
9:29043844 G C 0.045554 -1.4140e-05
9:29050489 G A 0.049100 -6.4293e-07
9:29051325 T C 0.052289 5.5042e-06
9:29075393 A C 0.779658 -6.1689e-06
9:29076524 C G 0.176447 1.1918e-05
9:29092111 T C 0.146107 5.1175e-06
9:29104587 A G 0.029779 1.3040e-05
9:29105290 A C 0.331075 -2.9793e-06
9:29110669 G T 0.445832 -3.1719e-07
9:29122419 G A 0.064131 -4.6294e-06
9:29128681 C T 0.054989 -7.9693e-06
9:29131739 A G 0.080419 6.0411e-06
9:29138604 A C 0.076431 -6.8551e-07
9:29162369 C T 0.166901 -1.3257e-06
9:29164599 G A 0.244573 2.4092e-06
9:29191892 A G 0.875624 -2.7269e-06
9:29213250 C A 0.272996 9.0050e-06
9:29216319 T G 0.059918 1.1499e-05
9:29223296 T C 0.194725 -5.9833e-06
9:29241877 G A 0.067405 -1.4358e-05
9:29246516 G A 0.021711 -5.5718e-06
9:29247058 T G 0.111133 2.3214e-05
9:29248484 G A 0.068775 2.9963e-06
9:29249828 G T 0.105072 -6.9127e-06
9:29261935 G A 0.374198 1.4829e-05
9:29263492 G A 0.722959 2.2754e-06
9:29268120 C A 0.237236 -5.8740e-07
9:29269152 T C 0.382497 -8.2392e-06
9:29281340 G A 0.135571 -2.2443e-05
9:29283602 G A 0.142320 2.5958e-05
9:29296812 C T 0.074725 -1.8462e-06
9:29298753 T G 0.048866 2.3218e-06
9:29298932 A G 0.050045 2.1524e-06
9:29298962 A G 0.170039 -2.5410e-05
9:29302701 A G 0.581108 6.5890e-06
9:29302902 A G 0.548177 2.8120e-06
9:29303329 G A 0.376955 2.0112e-05
9:29318695 G A 0.243903 -2.8429e-05
9:29336213 A G 0.048682 -9.0643e-07
9:29344284 A C 0.363519 2.6496e-05
9:29358191 A G 0.051062 -1.0317e-05
9:29363582 G A 0.531579 2.5816e-06
9:29364327 T G 0.057590 -1.7036e-05
9:29370606 T C 1.270160 -1.4937e-07
9:29371045 T C 0.672896 4.2007e-06
9:29375052 A G 0.035882 -2.1538e-06
9:29391712 C T 0.527533 4.1673e-07
9:29393873 C T 0.112884 -2.3767e-06
9:29395695 A G 0.030309 6.1381e-06
9:29406667 G T 1.830774 2.5110e-05
9:29408403 G A 0.861223 1.3164e-06
9:29413036 A G 0.022078 2.1799e-05
9:29414554 T C 1.773973 8.4231e-06
9:29424408 A G 0.096208 -1.8201e-05
9:29426335 G A 0.521655 -1.7989e-06
9:29434370 T C 0.193198 2.1257e-06
9:29441972 T G 0.030683 -3.8584e-06
9:29443480 C T 0.080766 -8.0363e-06
9:29443745 C T 0.046564 -1.2783e-06
9:29457130 A G 0.097650 1.6763e-05
9:29457425 T C 1.678479 -4.7575e-06
9:29457656 T C 0.986628 1.1184e-06
9:29462663 C A 0.757375 -5.7578e-06
9:29465587 A G 0.688858 -4.5550e-06
9:29474802 T C 0.386852 -5.8091e-06
9:29475179 G A 0.113598 -2.1844e-05
9:29477898 C T 0.350729 2.8425e-06
9:29490214 A G 0.034678 -4.6497e-06
9:29495856 C A 0.020161 -1.2070e-05
9:29498899 A G 0.039717 -2.0122e-06
9:29502791 T C 0.145584 1.1950e-05
9:29502919 G A 0.421894 -2.1534e-06
9:29510394 C T 0.037476 9.0233e-06
9:29511265 A G 0.445652 -3.3585e-06
9:29512612 C A 0.041651 -5.4263e-06
9:29533638 A C 0.068710 1.1196e-05
9:29539557 A C 1.289192 -6.0649e-06
9:29542199 T C 0.043317 -1.2119e-05
9:29550878 T C 0.031748 -2.6338e-07
9:29554760 A G 0.328351 -5.3521e-06
9:29557128 G A 0.592307 2.1590e-06
9:29565243 G A 0.170736 -3.8239e-06
9:29566870 T C 0.040084 1.1994e-05
9:29568836 G A 0.065892 2.7303e-06
9:29569037 A G 0.075452 -4.1188e-06
9:29571321 G T 0.037966 -1.2337e-07
9:29575526 A C 0.789367 7.9380e-06
9:29591346 C A 0.050447 5.8135e-06
9:29593296 C T 0.349883 2.9025e-07
9:29599173 C T 0.113527 -1.8436e-06
9:29601702 T C 0.077125 -5.0372e-05
9:29604713 C T 0.085818 -2.8263e-06
9:29617054 T C 0.072127 5.9871e-06
9:29618472 T C 0.361714 -3.7308e-06
9:29619873 C G 1.864483 -3.3222e-05
9:29631114 A C 0.059609 -2.7966e-05
9:29638167 T G 0.181748 1.1287e-05
9:29638538 G A 0.536223 -3.5716e-06
9:29663028 T C 0.061469 4.2836e-07
9:29664382 C T 1.648268 2.5881e-05
9:29680496 A G 0.027039 2.5866e-06
9:29685927 A G 0.050406 -4.6055e-06
9:29692978 T C 0.074922 -1.3162e-06
9:29694971 G A 0.403260 -6.0390e-06
9:29702062 A G 0.023622 -1.8295e-06
9:29713272 T C 1.182370 -6.0890e-06
9:29714893 C G 0.195112 -1.8328e-05
9:29725679 A C 0.150765 -1.9840e-06
9:29741178 C A 0.684687 7.3289e-06
9:29741975 C T 0.327811 -1.0613e-05
9:29745864 A G 1.970381 -1.6871e-06
9:29749221 C T 0.039499 -1.0650e-05
9:29750742 C G 0.032818 8.2329e-06
9:29755036 A G 0.029133 1.5707e-05
9:29757605 A G 0.036365 5.0826e-06
9:29769453 A G 0.207386 1.9560e-05
9:29779681 A G 0.053085 7.9690e-06
9:29780409 A G 0.065889 -5.6299e-06
9:29780662 A C 1.896394 -1.3462e-05
9:29783877 G T 0.090612 4.6609e-06
9:29790389 C A 0.904533 -8.2668e-06
9:29800007 C A 0.114924 -1.4556e-05
9:29804046 A G 0.131736 2.3616e-05
9:29806957 C T 0.020742 4.0010e-06
9:29808093 T C 0.050967 1.4571e-05
9:29811397 A T 0.035838 3.1121e-06
9:29813639 A C 0.040461 -1.3103e-06
9:29816359 T C 0.035970 6.2887e-06
9:29831051 A G 0.063281 2.2677e-05
9:29844011 T C 0.027488 3.3630e-06
9:29848380 C T 0.148474 1.0931e-05
9:29853258 C T 1.158398 -1.4040e-05
9:29903761 T C 0.727157 4.1691e-06
9:29904986 A G 0.039499 7.3750e-06
9:29907360 T C 0.029674 1.6452e-05
9:29909104 C T 0.106431 6.2926e-06
9:29910121 C T 0.052269 9.2879e-06
9:29924647 G A 0.610091 3.3357e-06
9:29938824 G A 0.666872 -1.2651e-06
9:29938935 C T 0.351273 1.1457e-05
9:29939858 A C 0.161461 -7.1194e-06
9:29942472 C T 0.257873 -2.1583e-06
9:29955474 A G 0.726576 -7.3508e-06
9:29959700 T C 0.052694 2.6533e-06
9:29964976 T C 0.269970 -4.9234e-06
9:29980858 A G 0.050341 -1.8313e-05
9:29985815 C T 0.253967 1.4737e-06
9:30014333 C G 0.047679 1.4259e-06
9:30019155 C T 0.985826 6.7576e-06
9:30026210 G T 0.142922 2.3000e-05
9:30034083 T C 0.074154 -1.4807e-05
9:30045030 G T 0.617789 1.4133e-05
9:30048247 T G 1.852947 3.3412e-05
9:30054408 C T 0.252818 -6.4366e-06
9:30061710 C T 0.253950 -9.7393e-06
9:30062517 T C 1.436044 -8.8894e-06
9:30063030 A G 0.089953 -3.5833e-05
9:30065949 A G 0.031163 -2.0018e-05
9:30069805 A G 0.455515 -1.2089e-07
9:30073483 C G 0.234734 2.6171e-05
9:30076138 T G 1.602455 4.3472e-06
9:30077005 A G 0.744833 9.4911e-06
9:30083599 G A 1.228968 -1.8564e-05
9:30086108 C T 0.037017 -2.7783e-06
9:30087981 A G 0.027022 -1.3995e-06
9:30090620 T C 0.338663 -1.3411e-05
9:30094854 G T 0.020906 -1.1805e-05
9:30113001 G A 0.118684 8.6242e-08
9:30123568 G A 1.658083 1.0166e-05
9:30127453 C A 0.035712 4.3051e-06
9:30134409 T C 0.065967 -4.1570e-06
9:30140180 C A 0.870647 3.7455e-05
9:30153742 T C 0.186436 -2.0771e-05
9:30172169 C T 0.035232 2.5528e-06
9:30179413 G A 0.156460 2.9075e-05
9:30188051 T C 1.488677 -4.8371e-05
9:30209421 T C 1.786889 -2.4106e-05
9:30234391 C T 0.029300 4.3691e-06
9:30248889 T C 0.035970 -2.9324e-06
9:30258803 T C 0.079750 2.7661e-05
9:30266608 T G 0.537900 8.6481e-05
9:30276852 T C 0.291484 2.7333e-05
9:30281061 T C 0.050127 7.5782e-06
9:30283216 C G 0.130081 -9.9457e-07
9:30290035 C G 0.060639 3.6783e-05
9:30306650 C A 0.111739 -1.6990e-05
9:30323457 A G 0.189098 3.5382e-06
9:30325303 A G 0.024863 1.6142e-05
9:30350626 A C 0.024707 1.2264e-05
9:30351300 G A 0.054948 -1.3744e-05
9:30352885 A G 0.508029 9.0797e-05
9:30354381 T G 0.217425 3.0474e-05
9:30360144 G C 0.145880 2.5304e-05
9:30361738 T C 0.279877 3.8535e-05
9:30372706 G T 0.042658 -1.6094e-05
9:30378481 G C 1.340584 -2.1192e-06
9:30381007 C T 0.045119 -9.2860e-06
9:30404187 T C 0.024506 9.9385e-06
9:30417691 A G 0.063210 -1.4783e-05
9:30423779 C G 0.179708 6.6884e-06
9:30449722 T C 1.425257 -9.6143e-05
9:30453151 C T 0.265271 -1.3640e-05
9:30453507 G A 0.022823 2.4335e-05
9:30460743 G T 1.885861 -1.6374e-05
9:30461213 T C 0.028229 -1.2351e-05
9:30471319 T C 1.913468 -1.1818e-05
9:30471542 T C 0.165670 2.4532e-05
9:30473528 C T 0.026260 1.6923e-05
9:30487188 G A 1.840929 1.8363e-06
9:30500626 G A 0.036246 -1.4128e-06
9:30509196 C T 0.465674 7.4158e-06
9:30519708 A C 0.045962 1.3259e-05
9:30528036 G T 0.062727 1.7466e-05
9:30536776 T C 0.034389 1.6267e-05
9:30551595 A G 1.379298 -4.7204e-06
9:30553527 C T 0.032329 5.9680e-07
9:30554449 C T 0.026447 -1.6857e-05
9:30579903 C A 0.050263 -9.4462e-06
9:30587432 G A 0.039448 -7.7616e-07
9:30599288 T C 0.039312 -2.1299e-05
9:30616311 A G 0.414459 -3.3706e-07
9:30616591 C A 1.385339 -3.6160e-06
9:30621116 C A 0.767799 -1.6709e-05
9:30621753 T C 0.039472 -8.4074e-06
9:30623384 T C 1.831773 3.3709e-06
9:30630377 A G 0.043219 4.5065e-06
9:30632017 A C 0.066881 1.5934e-05
9:30632639 A G 0.032009 -1.2905e-05
9:30647523 A G 0.184012 2.2511e-05
9:30652864 A C 0.029949 1.6375e-05
9:30654170 G C 0.221451 -3.6967e-05
9:30662578 G A 0.238141 -8.3427e-07
9:30662698 G A 0.250353 -8.4420e-06
9:30664418 A G 0.034862 5.2611e-06
9:30666450 A G 0.039394 1.8098e-06
9:30677483 C A 0.108573 -1.4178e-05
9:30687647 G A 0.387505 3.7096e-06
9:30710380 A G 0.021171 1.7558e-05
9:30710447 G A 1.374722 -6.8036e-07
9:30719758 A G 0.024418 8.4965e-06
9:30722536 T C 0.039543 4.3992e-06
9:30737260 A G 0.395165 3.7744e-06
9:30762243 A G 0.039584 -9.5615e-06
9:30794289 A G 0.361724 2.7294e-05
9:30794602 G A 0.157028 -5.1128e-06
9:30794757 C T 0.061697 -7.2758e-06
9:30802920 G A 1.871385 -1.5839e-05
9:30815919 T C 0.031666 1.9717e-05
9:30822433 C T 0.236920 -1.0011e-06
9:30832574 A G 0.023445 -4.7286e-06
9:30844940 A G 0.280802 -1.2165e-06
9:30849435 C G 0.085880 -6.6460e-06
9:30864848 C A 0.038802 -2.1261e-05
9:30864953 C G 1.137771 2.1138e-06
9:30889308 C T 0.602435 4.8752e-06
9:30899622 G A 0.563041 1.4269e-05
9:30906122 G A 0.279924 -1.0732e-05
9:30913363 A C 0.101148 -2.8909e-05
9:30914585 C T 0.037588 3.9373e-06
9:30926135 G T 0.080413 6.5500e-06
9:30933176 C A 0.483298 4.8404e-06
9:30936359 G C 0.108839 -1.0075e-05
9:30942562 A G 0.046258 4.0678e-06
9:30944539 T C 0.147063 -1.0004e-05
9:30953341 A G 1.167370 1.2443e-05
9:30954959 C T 1.274213 7.5074e-06
9:30973909 T C 1.439366 -7.7339e-06
9:30976630 T C 0.474370 5.9365e-06
9:30980218 A G 0.969286 2.2203e-06
9:30981132 C T 0.082942 6.8554e-06
9:30982002 T C 1.146114 -2.8061e-06
9:30982431 A G 0.236852 -8.9944e-06
9:30983031 A G 0.032210 -5.6127e-06
9:30987009 G A 0.104694 -7.7810e-07
9:30992572 C G 0.815080 -9.7731e-06
9:30995025 A C 0.748539 -1.0847e-05
9:31003898 G A 0.796323 -4.2659e-06
9:31003975 T C 1.618642 -1.3438e-05
9:31018536 G A 0.031714 5.1263e-06
9:31021567 T C 0.645062 3.3002e-06
9:31027154 T C 0.109063 -1.1664e-05
9:31027391 T C 0.054550 -9.0299e-06
9:31027801 G C 0.086889 -1.7682e-05
9:31029867 A G 0.386519 4.1164e-06
9:31044621 C T 0.113238 1.7573e-06
9:31066717 T C 1.814601 -1.5463e-05
9:31068204 A G 0.173544 5.0253e-06
9:31068468 A G 0.054642 1.5392e-05
9:31070030 G C 0.090068 -8.5934e-06
9:31083052 T C 0.052218 1.3995e-05
9:31093962 G T 1.495480 2.5242e-06
9:31094445 G A 0.032798 -2.7811e-05
9:31104114 A G 1.557982 8.5317e-06
9:31106290 G A 0.024656 -4.6918e-06
9:31107610 T C 0.546314 2.6781e-05
9:31117920 A G 0.397861 4.7438e-05
9:31119647 G A 0.938201 -5.1248e-06
9:31140334 G T 0.041743 1.9606e-05
9:31144887 G A 0.654962 -1.8072e-05
9:31148373 T C 0.808522 -1.0386e-05
9:31164039 T C 0.827833 -1.0972e-05
9:31165855 C T 1.461006 -3.0364e-05
9:31178755 T C 0.833963 -2.9604e-05
9:31180271 T G 0.101614 -1.9820e-05
9:31186338 C T 0.176757 5.5122e-06
9:31189033 A C 0.158853 -1.9985e-05
9:31196322 A G 0.049406 -8.4789e-06
9:31208204 T G 1.467890 -1.6391e-05
9:31219985 G A 0.826946 -2.1764e-05
9:31233220 C T 0.679995 -6.9895e-06
9:31241478 C T 0.069373 3.0381e-05
9:31248501 A G 0.032560 7.8321e-06
9:31252088 C T 0.068364 1.6521e-05
9:31260309 T C 0.131356 1.1674e-05
9:31264335 A G 0.909884 -1.8241e-05
9:31266763 T C 0.030357 -6.5477e-06
9:31272394 C G 1.959015 5.6889e-06
9:31282430 C A 1.103953 -2.7694e-07
9:31286839 T G 0.036432 -1.4812e-05
9:31306378 T C 0.035515 2.5989e-06
9:31307575 C T 0.771699 -4.0490e-06
9:31312347 T C 0.066834 1.2803e-05
9:31318690 C T 0.090374 -7.5716e-06
9:31322179 C T 0.150690 -1.5597e-05
9:31337970 A C 0.025699 1.8992e-05
9:31347460 C T 0.963958 -7.4091e-06
9:31359923 C A 0.846559 -4.6333e-06
9:31373203 A G 0.147613 4.4127e-05
9:31377588 G A 0.030843 9.4827e-06
9:31379850 C T 0.152649 -1.4017e-06
9:31380298 G A 0.031673 -1.6241e-05
9:31381750 G A 1.031724 -1.6022e-06
9:31390685 G C 0.132702 1.6279e-05
9:31397676 C T 0.129557 6.7712e-06
9:31408125 C T 0.579700 1.4537e-05
9:31414619 A C 0.146043 1.2567e-06
9:31415466 T C 0.381154 -5.2797e-06
9:31429071 C G 0.089776 1.1018e-05
9:31450384 T C 0.224133 -1.4572e-05
9:31455331 A T 0.146141 1.3833e-05
9:31468280 T C 0.153879 -2.6733e-05
9:31485932 A G 0.120918 7.5153e-06
9:31500197 C A 0.165072 2.3179e-05
9:31510450 T C 0.069159 -5.2407e-06
9:31524081 C T 0.090915 2.6759e-07
9:31527999 T C 1.511034 -1.6376e-05
9:31530617 T C 0.079410 1.4780e-06
9:31546749 C T 0.242506 -1.7026e-05
9:31548242 T C 0.118562 9.8445e-07
9:31555349 G A 0.021881 -4.4226e-06
9:31557118 A G 0.047196 4.8019e-05
9:31561295 G A 0.071672 8.8840e-06
9:31585235 A T 0.268290 -1.1413e-05
9:31588279 T C 0.073644 2.1286e-06
9:31588988 A G 0.204268 1.4482e-05
9:31595230 T C 0.035090 2.3494e-05
9:31596726 T C 0.066946 1.8310e-05
9:31602140 C T 0.059286 -2.1303e-05
9:31602284 T C 0.087794 2.4924e-05
9:31608609 G A 0.321542 1.4272e-05
9:31614031 C T 0.510154 9.3957e-07
9:31619571 T C 0.552553 9.3767e-06
9:31625669 A G 0.082204 7.4036e-06
9:31627870 A G 0.251386 -1.4025e-05
9:31628475 C A 0.510188 -3.9116e-06
9:31629399 C G 0.381854 2.1231e-06
9:31629459 G A 0.305018 -3.3818e-05
9:31629602 C T 1.438903 3.5388e-06
9:31640772 G C 0.229386 -1.5262e-05
9:31641070 T C 0.282620 -2.4316e-05
9:31641363 C G 0.139875 -9.2651e-06
9:31653882 T C 0.155661 1.4307e-06
9:31669518 A G 0.437044 -1.9355e-05
9:31681064 T C 0.054628 2.3449e-06
9:31702359 G T 0.236420 2.4589e-06
9:31713550 G A 0.268290 1.4338e-05
9:31725740 C T 0.081120 -4.2931e-06
9:31727445 T C 0.030418 6.7202e-06
9:31730594 A G 0.050453 1.8934e-05
9:31737184 G A 0.037599 -9.2425e-06
9:31739751 C T 0.123002 1.5096e-05
9:31739997 A G 0.068952 1.7746e-05
9:31746158 T C 0.022469 4.1685e-07
9:31749500 A G 0.030602 1.1600e-05
9:31751377 A G 0.047526 9.7741e-06
9:31766151 C T 0.258132 1.9786e-05
9:31766688 G A 0.356271 -5.8918e-06
9:31770522 C T 1.568199 1.4227e-05
9:31779365 T C 0.137142 7.0132e-08
9:31791211 A C 0.103919 2.8534e-05
9:31794571 C T 0.071967 1.9482e-06
9:31794730 T C 0.110358 -2.8818e-06
9:31800910 C A 0.045864 2.5052e-06
9:31805931 G A 0.027192 1.6719e-06
9:31808664 C T 1.704158 1.4586e-05
9:31817321 C T 0.868359 1.2253e-05
9:31824208 C T 0.051140 1.9631e-06
9:31825493 A G 0.340812 2.0313e-05
9:31832992 C A 0.153383 4.0203e-06
9:31836697 G A 0.595258 -1.9252e-05
9:31837250 G A 0.065056 3.7086e-06
9:31837334 G A 0.485634 -6.9981e-06
9:31843438 C T 1.023986 -4.8202e-06
9:31843762 A G 0.126341 -7.1725e-06
9:31848524 A G 0.166996 -9.8258e-06
9:31854377 A G 0.075014 1.6307e-06
9:31860840 A G 0.123777 -5.7863e-06
9:31869455 T C 0.616996 1.1612e-05
9:31872144 T C 0.031312 -1.5184e-05
9:31882803 A G 0.310870 -1.4533e-05
9:31895373 G A 0.060762 2.7952e-05
9:31897398 T C 0.384530 -2.5264e-05
9:31905700 G A 0.071430 5.9668e-06
9:31908238 A G 0.070495 1.1370e-05
9:31913150 T G 0.225779 -2.3912e-05
9:31942601 T G 0.078237 1.5594e-06
9:31956378 T A 0.126705 8.4469e-06
9:31968605 A C 0.161271 -8.6484e-06
9:31974758 G A 0.125433 2.6423e-05
9:31977749 G A 0.121955 1.1696e-05
9:31977860 C T 0.023204 -1.2176e-05
9:32018100 T G 0.140447 -2.3101e-05
9:32020901 T C 0.702230 -4.4752e-06
9:32029171 G C 0.039975 3.3733e-05
9:32043887 A C 0.206400 -2.7931e-05
9:32046717 G A 0.072539 6.5507e-06
9:32060229 A G 0.775704 -3.6101e-05
9:32072523 G A 1.101036 2.3022e-05
9:32081568 G A 0.042107 -1.1472e-05
9:32081823 A G 0.172218 1.5417e-07
9:32089775 C T 0.071233 1.7263e-05
9:32090608 T C 1.091965 2.1529e-05
9:32092251 C T 0.052714 5.7365e-06
9:32092532 T C 0.479032 -2.5398e-05
9:32098408 T C 0.429374 2.7656e-07
9:32110583 A G 0.024254 -1.3412e-05
9:32112408 T C 0.121717 1.4469e-05
9:32122670 C T 0.054118 -1.1022e-05
9:32127882 C T 0.406126 -1.2175e-05
9:32128797 T G 0.122465 -3.4192e-06
9:32134018 C T 0.625540 5.2182e-06
9:32137678 G A 0.413806 -2.7827e-05
9:32143552 G A 0.225170 -1.7294e-05
9:32147559 T C 1.417546 -7.1573e-06
9:32170044 T C 0.029660 -8.2748e-06
9:32170738 G A 1.298144 -1.7508e-05
9:32178451 C G 0.081494 5.9955e-06
9:32185642 A G 0.306236 -2.0958e-05
9:32193749 C T 0.112854 -1.2293e-05
9:32194978 G A 0.071811 -2.3498e-05
9:32205704 C T 0.735212 1.3291e-06
9:32206964 G T 0.089959 -2.6384e-05
9:32207178 A G 0.024367 -4.5327e-06
9:32210817 C T 0.039931 1.5209e-05
9:32224534 C T 0.117630 -2.0717e-06
9:32231399 T C 0.023258 8.7337e-06
9:32233829 A G 0.198359 8.0426e-07
9:32241528 T C 1.237430 2.9599e-06
9:32248858 T C 0.061527 1.4575e-06
9:32251647 T C 0.074419 8.0223e-06
9:32252919 G A 0.038404 3.7360e-06
9:32257137 G T 0.416567 1.1129e-05
9:32257415 C T 0.053880 2.8900e-06
9:32257573 T C 1.796799 -2.8526e-05
9:32257763 T C 0.228716 1.9721e-05
9:32258266 G A 0.103800 -6.5989e-06
9:32259854 A G 0.070778 4.7115e-05
9:32261110 A G 0.087705 -1.7335e-05
9:32265320 G C 0.088168 6.2412e-06
9:32265866 C T 0.216898 -2.7955e-05
9:32270882 A G 0.525147 3.9225e-05
9:32271987 C T 0.042127 5.8076e-06
9:32279279 G C 0.037616 -4.2451e-07
9:32280578 A C 0.093002 3.5400e-05
9:32282464 C T 0.084781 1.9171e-06
9:32293426 A G 0.041304 -2.3031e-05
9:32296312 T C 0.131492 -1.6528e-05
9:32302837 C T 0.539650 4.3220e-06
9:32302874 C T 0.181384 -4.7377e-06
9:32310025 C T 0.186205 -4.3409e-05
9:32316809 C T 1.824049 -4.1492e-05
9:32324971 C T 0.603377 -4.6129e-05
9:32334220 C T 0.047397 3.8029e-06
9:32343652 A G 0.078651 1.0395e-05
9:32344008 G A 0.914205 -9.2617e-06
9:32344707 A C 0.027889 2.5861e-06
9:32344871 G A 0.332499 -1.5219e-05
9:32345295 A C 0.278187 -1.1955e-05
9:32345381 G A 0.173510 -7.7991e-05
9:32346013 G T 0.057620 1.1280e-05
9:32346195 A G 0.135463 -2.4140e-05
9:32349059 C G 0.026495 1.1608e-05
9:32356194 C T 0.184876 -7.9928e-06
9:32361258 G A 0.164432 -2.5090e-06
9:32367887 G A 0.232075 -1.2620e-05
9:32370103 G A 0.451122 -3.5421e-05
9:32372803 T C 0.059330 2.2016e-05
9:32380089 T C 0.190812 -1.8424e-05
9:32380194 G T 0.369428 -1.2336e-05
9:32381910 T C 0.254606 3.3194e-05
9:32394170 A C 0.039611 -4.9900e-06
9:32397282 A G 1.716955 4.5981e-06
9:32397304 C T 0.076693 -1.2924e-05
9:32405790 C T 0.167047 -1.8789e-05
9:32406207 G A 0.524640 1.4774e-05
9:32410850 C T 1.764171 1.2406e-05
9:32416386 T C 0.712402 1.1072e-05
9:32417244 T C 1.425719 -1.3497e-06
9:32424675 T C 0.044221 -9.7982e-06
9:32425676 G T 0.721772 -3.9070e-05
9:32431306 A G 0.415642 -2.2064e-06
9:32432301 A G 0.082707 -2.4910e-06
9:32433526 C T 0.634944 -2.9139e-05
9:32436107 G T 0.055628 -1.3426e-05
9:32436683 C G 0.633251 -2.9793e-05
9:32439127 A G 0.118147 6.8398e-05
9:32442492 G A 0.691538 -2.1182e-05
9:32443667 T C 0.062281 2.1267e-05
9:32451144 G A 1.294268 -5.4324e-05
9:32453278 C T 0.592558 -3.3027e-05
9:32457189 C T 0.162733 -1.5855e-05
9:32459450 G T 0.708747 -1.3940e-05
9:32462124 C T 0.144788 -1.0946e-05
9:32468875 A G 0.263309 2.2812e-05
9:32469905 C T 0.594381 3.6334e-05
9:32477501 A G 0.068955 6.3706e-07
9:32478854 A G 0.151816 -2.3163e-07
9:32480251 T A 0.274233 6.3872e-06
9:32481339 T C 0.024445 -1.1079e-05
9:32482904 C T 0.112514 -2.0855e-05
9:32500832 T C 0.041124 -1.8196e-05
9:32504159 A G 0.099020 3.2328e-05
9:32526146 A G 0.542452 -2.9335e-05
9:32539717 C T 0.026814 6.8185e-06
9:32542278 C T 0.037129 -2.9336e-06
9:32549012 A C 0.070295 3.9031e-07
9:32550912 A G 0.049039 -2.0175e-05
9:32551349 A T 0.064229 3.8321e-06
9:32551709 G A 0.067160 4.2928e-07
9:32552462 G C 0.133419 -1.0372e-05
9:32555526 C T 0.078617 -1.3057e-06
9:32556380 G A 0.273516 4.9363e-06
9:32559114 T C 1.219516 -1.2895e-05
9:32563914 A G 0.424900 6.9081e-06
9:32564173 G T 0.949751 -1.3031e-05
9:32574277 G A 0.526208 -2.6925e-05
9:32581985 C T 0.059347 2.0731e-05
9:32583507 G A 0.319223 -1.0602e-05
9:32594624 A G 0.072763 1.0278e-06
9:32596503 A G 0.140348 -9.2405e-06
9:32601501 T C 0.394485 -8.3971e-06
9:32621079 G A 0.082347 -6.7134e-06
9:32632290 T C 0.040478 -3.3260e-06
9:32634467 C T 0.184610 -7.6375e-07
9:32640623 C T 0.232320 1.7182e-06
9:32671032 C T 0.283283 1.1705e-05
9:32671632 C T 0.054690 6.7669e-06
9:32673124 C T 0.034654 -8.3564e-06
9:32678550 T C 0.065076 -8.0718e-06
9:32679230 G A 0.039166 -1.0291e-05
9:32690272 G A 0.033597 4.2860e-06
9:32696914 G A 0.227397 3.4162e-06
9:32697114 T C 0.292922 -1.7858e-06
9:32698400 T G 0.076445 -1.0215e-05
9:32705604 T G 0.089242 1.7887e-05
9:32719819 T C 0.311053 2.9370e-06
9:32720834 A G 0.572092 1.5320e-05
9:32722505 T C 1.427463 3.4179e-06
9:32722846 T C 1.392170 3.1726e-06
9:32727136 A G 1.372974 1.2844e-06
9:32728463 G A 0.047530 -3.4885e-06
9:32728904 T G 0.040414 -1.0387e-05
9:32736631 T G 0.227978 -2.2335e-06
9:32738041 T G 0.302880 -1.7633e-05
9:32738470 A G 0.102097 -4.1365e-05
9:32739426 A G 0.029412 -1.5781e-05
9:32739937 C T 0.515501 3.5904e-06
9:32741649 C G 1.690507 -1.5027e-05
9:32742426 A G 0.033913 4.4759e-06
9:32742987 A G 0.034926 -1.2309e-06
9:32751788 A G 0.032074 2.6472e-05
9:32755028 T C 1.816352 2.2529e-05
9:32758485 T C 0.050426 -5.2068e-06
9:32759617 A C 1.789531 1.1703e-05
9:32765337 A G 0.598161 -1.1934e-05
9:32776648 G T 1.567753 1.7777e-05
9:32780898 T C 1.521842 3.8452e-07
9:32784838 C T 0.560216 -3.5798e-05
9:32785076 T C 0.143031 3.3345e-06
9:32791693 T C 0.032108 -8.5265e-06
9:32800230 T C 0.302625 -2.8992e-06
9:32811227 G A 1.716275 -1.7295e-05
9:32813081 G A 1.801583 -6.8600e-06
9:32814945 A C 0.309044 -5.1182e-05
9:32822209 T C 1.897288 -6.3826e-06
9:32828004 A G 0.059327 -5.7386e-06
9:32829616 G A 0.226146 1.5802e-05
9:32830461 G A 0.177566 2.7060e-05
9:32831188 G A 0.177053 2.9245e-05
9:32832913 T C 0.091176 5.3806e-06
9:32837236 T C 1.509960 1.1739e-06
9:32839803 A G 0.211880 5.1755e-05
9:32844139 G A 0.929450 -6.1886e-07
9:32849613 C G 0.171868 9.6161e-06
9:32856215 G A 0.176220 -1.1019e-05
9:32860181 T C 0.082405 1.3306e-05
9:32861398 C T 0.066960 7.4426e-06
9:32867203 G A 1.470580 3.3041e-05
9:32870789 T G 1.022265 2.5309e-05
9:32873074 A G 0.092934 -1.5133e-05
9:32875372 T C 0.103327 3.0767e-05
9:32876583 G A 0.108567 1.8773e-06
9:32880791 T G 1.721276 4.3223e-06
9:32883944 T C 0.201416 1.6750e-05
9:32890160 A G 1.523882 -4.8175e-06
9:32890985 T C 0.112922 -4.9188e-07
9:32903874 T C 0.048050 2.7043e-06
9:32909117 G A 0.822873 4.8341e-05
9:32911524 C T 0.365753 -2.1034e-05
9:32912352 T C 0.115720 3.5259e-05
9:32914589 T C 1.663404 -2.5016e-05
9:32917218 G A 0.044289 -7.5669e-06
9:32918158 C T 0.217670 2.5867e-05
9:32918732 C T 0.087777 -1.6825e-05
9:32925505 G A 0.903425 3.7026e-05
9:32926770 G A 0.509854 1.0790e-05
9:32929436 C G 0.901565 2.3578e-05
9:32930420 C T 0.024322 1.5689e-05
9:32934087 A G 0.249261 -2.3800e-05
9:32956913 C G 0.069016 -4.4570e-06
9:32987286 A G 0.079464 -2.3922e-05
9:32987594 T G 0.020195 2.1814e-05
9:33009879 G A 0.227945 8.3734e-06
9:33016416 C T 0.042671 8.2991e-06
9:33017139 C T 0.096878 -1.2377e-05
9:33021683 A G 0.066596 -6.1612e-06
9:33025503 A G 0.431553 1.1801e-05
9:33026341 T C 0.048199 -7.6786e-06
9:33026572 C T 1.032064 7.2232e-06
9:33029081 G C 0.073062 -1.0950e-05
9:33029627 G A 0.110392 4.2209e-07
9:33040192 T C 0.452292 -1.6659e-05
9:33040222 A G 0.070455 -3.4177e-06
9:33043127 A G 0.145366 3.7221e-05
9:33045161 T C 0.747856 -8.0879e-06
9:33057886 A G 0.022021 -9.7571e-06
9:33062128 A G 0.068432 -4.8744e-06
9:33062291 G A 0.816308 -9.3797e-06
9:33062321 G A 0.118314 -1.7508e-05
9:33075735 T G 0.042416 5.4208e-06
9:33076645 G A 0.025227 -4.1109e-07
9:33080788 C A 0.077999 -2.7979e-05
9:33082969 C T 0.608113 -9.0696e-06
9:33094780 G C 0.160040 1.6211e-05
9:33101997 C T 1.933533 7.0370e-07
9:33103872 G A 0.958764 -1.8104e-05
9:33105700 A G 0.086804 -2.6319e-06
9:33106619 A C 0.330289 -1.7650e-05
9:33106774 T C 0.160278 -5.4922e-06
9:33107708 C T 1.459479 -2.6545e-05
9:33113121 A G 0.849898 3.6028e-06
9:33113322 T C 0.206325 4.0389e-05
9:33122596 T C 0.046741 -4.3220e-06
9:33124872 C T 0.512870 3.5951e-06
9:33126184 A C 0.139066 -1.0680e-05
9:33127686 T C 0.131624 1.2662e-05
9:33133191 A G 0.033526 9.0397e-06
9:33137123 G C 0.035515 -1.0422e-05
9:33138352 T A 0.626560 1.3062e-06
9:33149184 C T 0.215086 -7.4792e-06
9:33153273 A G 0.203496 3.9019e-06
9:33161849 A G 0.021449 -1.5495e-05
9:33163059 A G 0.452564 -8.0105e-06
9:33165372 T C 0.091605 -1.7931e-05
9:33166348 A G 0.052194 1.5529e-07
9:33172181 T C 0.135782 1.0710e-05
9:33180747 A G 0.370411 -3.8731e-06
9:33188104 G A 0.043375 -1.1358e-05
9:33189175 G C 0.874057 -5.2092e-05
9:33190576 T C 0.136537 1.2010e-05
9:33198759 G A 0.899039 -7.6724e-05
9:33200820 A C 0.922440 -6.7935e-05
9:33202123 G A 0.026080 -8.4721e-06
9:33203602 G A 0.225320 -9.1336e-06
9:33206375 C T 0.841412 -8.0013e-05
9:33209119 C T 0.101726 -1.2200e-05
9:33218468 G A 0.207427 -1.7066e-07
9:33221960 T G 0.220006 1.4818e-05
9:33224579 T C 0.224762 8.9414e-06
9:33232052 A G 0.121690 7.0432e-06
9:33232550 A G 0.091408 -1.5431e-05
9:33236164 G A 0.353541 6.4929e-06
9:33239496 T C 0.064284 -5.0147e-06
9:33240225 A G 0.458123 1.8657e-06
9:33243694 C G 0.134721 1.9527e-06
9:33249248 T C 0.029663 -4.2361e-06
9:33255128 T C 0.022843 8.4887e-06
9:33259777 T G 1.685034 1.9532e-06
9:33288610 T G 1.696763 -3.2540e-06
9:33303326 A G 0.169199 -1.8824e-05
9:33308718 T C 0.111341 -2.6779e-05
9:33310993 A G 0.133392 8.2445e-06
9:33312924 C A 0.025169 6.3725e-06
9:33318536 T C 0.064178 1.5715e-05
9:33320359 G A 0.083489 1.8362e-06
9:33322599 T G 0.028542 5.4234e-06
9:33331214 A G 0.022578 -8.3626e-06
9:33334957 C A 0.231232 2.7544e-05
9:33346197 T C 0.053979 -6.6719e-06
9:33349771 G T 0.258679 3.2453e-05
9:33363943 T C 0.053639 4.5867e-05
9:33366682 A G 0.038785 -2.1828e-05
9:33369943 A G 0.177957 -2.9418e-06
9:33374082 A G 0.091261 1.1683e-05
9:33393629 T G 0.199539 -4.0616e-06
9:33397790 T G 0.579432 -2.1865e-05
9:33406609 G A 0.174530 2.6755e-06
9:33408019 A G 0.201586 -5.3544e-06
9:33414861 G A 0.053479 2.4867e-05
9:33415974 A G 0.198539 -2.9213e-06
9:33420008 G A 0.637865 2.1962e-05
9:33420302 T G 0.822128 4.3378e-05
9:33420448 G A 1.613029 4.7286e-05
9:33425385 A G 0.908273 3.1708e-05
9:33426455 G T 0.416539 -1.5196e-05
9:33431512 G A 0.349417 1.4064e-05
9:33431680 A G 0.395916 -4.4039e-05
9:33434032 G A 0.500488 -4.7032e-05
9:33436563 A G 0.770947 -7.6097e-06
9:33436759 T G 0.128466 3.2457e-06
9:33442952 A G 1.187789 4.4394e-06
9:33460797 A G 0.042120 2.3964e-05
9:33461881 T C 0.302377 -1.8924e-05
9:33465928 C T 0.342216 1.0183e-05
9:33473130 T C 0.119327 -1.1185e-06
9:33478434 T C 0.128489 -1.6911e-05
9:33487268 A G 0.235298 -1.8198e-06
9:33490315 C T 1.294265 -3.4846e-05
9:33494801 G A 0.035280 6.2318e-06
9:33511671 G A 0.075187 3.0046e-06
9:33514500 A T 1.335267 3.1013e-05
9:33520629 A G 0.503956 9.7959e-06
9:33527737 C T 0.276861 -3.2842e-06
9:33548690 A G 0.144207 -2.0898e-06
9:33550210 G T 0.667310 -9.7102e-06
9:33551357 T C 0.193943 2.5496e-06
9:33571567 G A 0.065521 3.3523e-05
9:33576579 C T 0.359375 -4.6820e-06
9:33580929 C T 0.124586 -2.1911e-05
9:33582422 T C 0.071549 -1.0164e-06
9:33583482 T G 0.243152 7.0175e-05
9:33584837 C G 0.766000 5.1795e-05
9:33587674 C T 0.128425 -4.1216e-06
9:33591083 G A 1.523287 1.2626e-06
9:33591858 C T 0.107417 1.6693e-05
9:33596018 A C 1.314399 -3.3835e-06
9:33606260 G C 0.184859 -7.2219e-06
9:33606789 A G 0.603214 1.3994e-05
9:33609054 T C 0.176954 -7.1233e-06
9:33611509 T G 1.253263 -1.1967e-05
9:33612190 A C 0.139610 -4.6385e-06
9:33618358 G A 1.080715 -3.6808e-06
9:33618936 G A 1.557384 -4.1477e-06
9:33630008 C T 0.635012 4.5674e-07
9:33633134 A G 0.023714 -9.8523e-06
9:33634591 C T 0.815845 -1.0455e-05
9:33637973 T C 0.192223 2.5228e-05
9:33638046 C G 0.452761 6.3823e-06
9:33647380 T G 0.150860 2.1728e-06
9:33651522 T C 0.852505 -1.1784e-05
9:33651960 A G 0.256612 1.0746e-05
9:33662593 A G 0.106214 1.7098e-05
9:33662950 C T 0.105789 1.2014e-05
9:33678485 G T 0.441443 6.4682e-06
9:33682609 A G 0.031357 -2.0633e-06
9:33692742 T C 0.022316 -1.4140e-05
9:33731379 C T 1.452411 1.2027e-05
9:33732464 C T 0.287571 1.7016e-05
9:33736196 C T 0.146570 1.9571e-05
9:33739683 A G 0.161662 -2.8348e-06
9:33745844 C T 0.756444 -1.2083e-05
9:33750845 C G 0.253997 2.5400e-05
9:33752015 A G 0.106724 1.2366e-05
9:33758674 A G 0.362394 4.6909e-06
9:33761065 A G 0.027763 1.3132e-06
9:33784908 A C 0.174625 4.2367e-06
9:33791164 C T 1.250254 8.2087e-06
9:33792265 A G 1.424070 8.9931e-06
9:33799370 C T 1.218398 -1.6623e-07
9:33799399 G A 0.043361 -2.1393e-05
9:33818257 C T 0.539266 3.3695e-06
9:33818501 A G 0.209347 5.0400e-06
9:33820938 T C 0.214301 -6.0391e-06
9:33832850 G A 0.078539 -5.8223e-06
9:33832999 A C 0.753227 -5.9247e-06
9:33853118 A G 0.281954 -1.6921e-06
9:33875214 G A 0.152669 9.5882e-06
9:33880690 G A 0.256299 4.7243e-06
9:33898823 T C 0.069594 2.4135e-05
9:33903213 A G 0.087794 -7.3399e-06
9:33903966 G A 0.078944 -2.8303e-05
9:33920054 T C 0.059626 -4.1893e-06
9:33924136 A G 0.129200 3.1093e-06
9:33926692 A G 0.032951 -1.0681e-05
9:33933136 C A 0.432685 1.5340e-05
9:33951884 A G 0.214332 -1.1807e-05
9:33956794 G A 0.062700 -7.5324e-06
9:33976577 A C 1.186871 5.2552e-06
9:33982257 T C 0.048570 3.0003e-05
9:34009029 T C 0.316663 1.5549e-05
9:34010816 C A 0.040128 -5.5250e-06
9:34011391 A G 0.685187 -6.5662e-06
9:34017106 T C 1.246389 7.9042e-06
9:34028209 C G 0.039186 -2.6599e-05
9:34036529 C G 1.460146 -1.3710e-06
9:34046172 A G 0.075932 -2.5677e-06
9:34047382 A G 1.670870 1.5919e-06
9:34049752 C G 0.025842 1.3083e-05
9:34050307 A C 0.210194 3.6330e-06
9:34063478 C A 1.846937 -3.0551e-05
9:34065493 A G 0.682127 -2.2492e-05
9:34071541 G T 1.415757 3.9594e-07
9:34084616 A G 0.343644 1.4375e-05
9:34087782 C T 0.031686 3.8933e-06
9:34094007 G A 0.028705 2.9671e-06
9:34096847 A G 0.031278 -2.3794e-05
9:34097061 C T 0.718243 -2.5201e-05
9:34098110 C T 1.525116 -1.4702e-05
9:34107505 T C 0.254174 1.8011e-05
9:34115189 T G 0.328079 -3.5405e-06
9:34115319 A G 0.033165 -1.2104e-05
9:34122886 T C 0.232453 -1.3106e-05
9:34124374 C T 0.484760 -1.6357e-05
9:34125258 G C 0.074681 -2.4138e-05
9:34130519 A G 0.083214 -4.9310e-06
9:34151280 T G 1.206655 1.9106e-05
9:34157127 C T 0.025726 4.5329e-07
9:34170980 G A 1.591403 9.0185e-09
9:34198434 A G 0.556310 9.5879e-06
9:34218655 A G 0.040618 4.6898e-06
9:34219593 G A 0.047135 -3.8742e-05
9:34235938 T C 0.357961 4.7041e-08
9:34253822 A G 0.064620 1.9352e-05
9:34255988 C A 0.025057 4.8947e-06
9:34256347 T C 0.669500 -9.6201e-06
9:34257095 A G 0.436360 4.9700e-06
9:34257908 A G 0.026695 3.4149e-06
9:34279732 A G 0.115390 2.8230e-05
9:34287147 G A 0.036541 -2.4500e-05
9:34306410 A C 0.380913 -3.6047e-06
9:34310927 C T 1.270833 -1.8530e-05
9:34311020 C T 0.206733 4.7851e-08
9:34316624 C A 0.120656 1.2047e-05
9:34324338 A C 0.139607 5.2270e-06
9:34329839 C G 1.590869 2.6028e-06
9:34332740 G A 0.303720 2.5974e-05
9:34363279 T C 0.076914 -2.4025e-05
9:34366782 T C 0.061350 2.1244e-05
9:34371454 C G 0.059099 1.0009e-05
9:34371788 T A 0.312947 2.6092e-05
9:34372347 T G 0.075680 -2.3101e-05
9:34372783 C G 1.973318 -1.8310e-09
9:34372873 G C 1.582594 -1.7416e-06
9:34373041 T C 0.355594 -4.4653e-06
9:34375899 C A 0.359613 -3.8538e-05
9:34379692 T C 0.435313 2.8563e-06
9:34385757 T C 0.032462 1.4010e-05
9:34388111 C T 0.277643 -1.2770e-05
9:34392908 A G 1.671108 1.5279e-05
9:34393422 T G 1.230307 1.3749e-05
9:34397545 G A 1.036881 2.4577e-05
9:34399565 T C 0.037595 -1.1164e-05
9:34400980 A G 0.079454 8.8808e-06
9:34403811 T C 0.030867 2.8181e-06
9:34408394 G A 0.650556 -1.3396e-05
9:34409977 T C 0.282110 -1.3110e-05
```
