## Supplemental_Data_Files for "Common genetic variation associated with Mendelian disease severity revealed through cryptic phenotype analysis": SupplementalDataFile_8.txt (part 12 of 21)

```
9:34421215 T C 0.312321 -5.9077e-06
9:34422064 C T 0.482112 1.3856e-05
9:34423759 A G 0.275056 -1.9534e-05
9:34426658 C G 0.505027 -4.3872e-08
9:34447455 C T 0.268657 6.7976e-06
9:34456598 C A 0.319522 -2.0505e-05
9:34457852 A C 0.136061 -2.9537e-06
9:34459025 T G 0.136669 -4.8686e-06
9:34459266 A G 0.071814 1.3603e-05
9:34462627 A G 0.042814 1.4240e-05
9:34465325 C T 0.023119 7.3023e-06
9:34487736 T C 0.077812 -3.6676e-06
9:34500821 A G 0.290345 -2.3397e-05
9:34501938 T C 0.434157 -3.4372e-07
9:34504017 A G 0.362914 -4.2763e-06
9:34504436 A G 0.067146 8.5130e-06
9:34519304 T C 0.035042 -5.3026e-06
9:34535000 A G 0.039316 -1.2684e-06
9:34537049 T C 0.042671 8.8196e-07
9:34540721 T C 0.037711 4.9696e-06
9:34545477 T C 1.756280 -4.9685e-06
9:34545655 C A 0.055601 1.6522e-05
9:34547423 C T 0.434902 -9.6386e-06
9:34549032 A G 0.067031 -2.2652e-05
9:34561808 T C 0.252053 -1.2895e-05
9:34562093 G A 0.284164 1.6514e-05
9:34562210 G A 0.037721 2.5018e-05
9:34569699 T C 0.059453 1.1286e-05
9:34572767 G T 1.153492 7.0071e-06
9:34581525 T C 0.622684 1.4761e-05
9:34584105 C T 0.629093 -1.1141e-05
9:34593086 A G 0.036048 2.9761e-05
9:34593612 A G 0.057114 6.2433e-06
9:34595624 C T 0.107312 4.9988e-06
9:34602783 T G 0.134963 -3.3694e-06
9:34607710 C T 0.503024 -1.4813e-05
9:34608286 C T 0.049484 -7.3008e-06
9:34622389 C A 1.042528 -2.8451e-05
9:34631159 T C 0.703518 -9.8400e-06
9:34636823 C G 0.127344 -4.3365e-06
9:34649442 G A 0.190438 -5.6753e-06
9:34660864 T C 0.043426 -4.8711e-06
9:34661994 A G 0.132087 6.5234e-07
9:34672119 C T 1.960419 -2.1396e-06
9:34674332 C A 1.043120 7.4161e-05
9:34684030 T G 0.304141 -5.7404e-05
9:34685765 T C 0.122305 -6.2104e-06
9:34687033 T C 0.414751 -4.1284e-05
9:34691556 G A 0.498611 -1.9889e-05
9:34693791 A G 0.122370 -1.3771e-06
9:34698396 A T 1.049454 2.4197e-05
9:34700206 T C 0.041029 7.6696e-07
9:34701352 G A 0.691221 -3.5833e-05
9:34702588 T C 0.057253 -6.5461e-06
9:34705647 A G 0.062186 -3.1264e-06
9:34707653 G A 0.062703 -1.0381e-06
9:34710260 A G 1.308405 -2.5921e-05
9:34715584 C T 0.032360 -2.5238e-05
9:34723988 A C 0.246824 -9.8671e-06
9:34724241 A C 1.032088 2.0114e-05
9:34724796 A T 1.034250 2.2422e-05
9:34726524 A G 0.301163 -7.6815e-06
9:34726821 C A 0.022333 2.2380e-05
9:34727831 G A 1.333890 1.3478e-05
9:34728065 A G 0.031629 -2.5398e-05
9:34729392 G A 0.032948 -2.0740e-05
9:34738658 G C 0.019994 1.0930e-05
9:34742364 C T 0.276715 -4.7173e-06
9:34743681 A G 1.703019 -9.7918e-07
9:34747564 C T 0.025502 1.3346e-05
9:34771230 G T 0.053530 2.4844e-06
9:34771875 G A 1.688712 -7.7572e-06
9:34772969 G A 0.122370 1.4208e-05
9:34798371 A C 0.700136 1.4856e-05
9:34807062 T C 0.047995 -2.2435e-05
9:34807946 C T 0.060738 1.4628e-06
9:34829763 A G 0.036358 -1.1154e-05
9:34834134 G A 0.061061 2.2919e-06
9:34863726 T C 0.784625 7.1980e-06
9:34871878 C T 0.075996 6.1869e-06
9:34887299 C A 0.030320 -3.5842e-06
9:34903675 G A 0.472837 -2.9726e-06
9:34905895 G A 0.054139 2.3555e-05
9:34907621 G A 0.374936 8.1210e-06
9:34917851 A G 0.997311 8.7073e-06
9:34929398 C G 0.154566 -1.9904e-05
9:34929643 C T 0.149137 -2.3330e-05
9:34939561 G A 0.095035 -2.4530e-05
9:34942510 C A 1.000949 2.6970e-06
9:34951408 T C 0.047581 -1.7522e-05
9:34957613 G A 0.601065 -3.2735e-06
9:34961185 G A 0.057107 6.4454e-06
9:34964050 T C 0.100264 1.1064e-05
9:34971963 T C 1.134606 -3.4774e-05
9:34978222 A G 0.041872 -1.2935e-05
9:34982343 A G 0.957910 -1.9435e-05
9:34983190 T C 0.141654 5.4372e-06
9:34983974 T C 0.336066 -2.3433e-05
9:34997727 A G 0.140872 1.0067e-05
9:34998140 T C 0.086226 -9.3222e-07
9:35036792 A G 0.077047 5.0447e-06
9:35038844 A G 0.059228 -2.4585e-06
9:35042296 A G 0.047689 -5.2555e-06
9:35043291 T G 1.529006 -1.3101e-05
9:35044398 C T 0.025172 8.3920e-06
9:35045126 C T 0.032394 9.6731e-06
9:35045693 A C 0.025553 -1.0186e-05
9:35049508 T C 0.092754 -3.9727e-05
9:35050840 A G 0.172983 -1.3900e-05
9:35056961 A C 0.452306 -1.5328e-05
9:35075022 T C 0.024458 -5.1661e-06
9:35080025 A T 0.176784 -1.3467e-05
9:35087090 A G 0.046465 -6.2731e-06
9:35087991 C T 0.027736 -1.8556e-05
9:35088142 G A 1.081113 4.7655e-06
9:35089403 A G 0.026369 -1.9794e-05
9:35090782 C A 1.548055 -1.4497e-05
9:35093020 C T 1.095572 5.9017e-06
9:35098155 C T 1.565068 -1.1607e-06
9:35105257 A G 0.075275 -2.5346e-05
9:35108248 T C 0.065865 -1.7325e-06
9:35109949 G A 0.967708 -9.0755e-06
9:35112406 G A 1.499118 3.0417e-06
9:35114614 G A 0.719753 -3.4676e-05
9:35116932 A G 0.443837 2.5487e-05
9:35140550 C T 0.774486 -1.3249e-05
9:35141152 A G 0.779236 -9.3566e-06
9:35141195 T C 0.166829 -6.0022e-06
9:35141705 G A 1.235893 1.4649e-05
9:35150635 C T 0.788895 -1.0110e-05
9:35150846 G A 0.034471 -8.3503e-06
9:35163507 G C 0.092101 -1.5001e-05
9:35205271 T G 0.066603 3.6668e-06
9:35211763 G A 0.039142 -9.4066e-06
9:35212183 A T 0.048039 -1.2840e-05
9:35213538 C T 1.174979 -3.1524e-05
9:35231047 T C 0.298674 1.8047e-06
9:35236783 T C 0.125358 -1.7761e-06
9:35243490 G A 0.057049 -1.0869e-05
9:35269819 C T 1.607932 -3.2573e-05
9:35274021 A G 0.090265 -6.5957e-06
9:35274620 A G 0.087753 2.8478e-06
9:35279814 T C 0.471402 2.6121e-05
9:35287475 G A 0.065970 -9.9888e-06
9:35312027 T C 0.084734 8.8161e-06
9:35330608 A G 0.626271 2.2440e-05
9:35346385 C T 0.153604 -9.6257e-07
9:35350180 T G 0.072324 -3.7392e-05
9:35384694 A G 0.109508 -1.4594e-06
9:35397166 G C 0.021303 9.5717e-06
9:35398605 A G 0.039067 -1.0973e-05
9:35402163 A G 0.051732 1.0270e-05
9:35407273 G A 0.158745 -7.6517e-06
9:35407950 G A 0.065991 1.1823e-05
9:35410334 T C 0.091520 -9.1508e-06
9:35411845 C T 0.031391 -8.4331e-08
9:35415769 T G 0.478712 2.5177e-05
9:35425089 G C 0.024445 -1.5691e-05
9:35438757 G A 0.079756 -1.9943e-05
9:35468109 A G 0.071723 5.9878e-06
9:35482149 T C 0.513856 1.2479e-06
9:35482764 G T 0.987648 -3.4220e-06
9:35487224 C T 0.579014 -3.5836e-06
9:35490979 G T 0.316343 5.5266e-06
9:35496478 C A 0.474064 1.9652e-05
9:35505347 G C 0.035392 -2.9350e-06
9:35510178 G A 0.190281 -3.0744e-05
9:35521572 G A 0.113479 1.2001e-05
9:35529068 G A 1.760720 7.3809e-05
9:35546053 C A 0.433590 1.1043e-05
9:35546923 T C 0.056740 2.7452e-05
9:35552844 G A 0.045017 -8.7878e-07
9:35553824 C T 1.454070 1.8749e-05
9:35557206 C T 0.536839 -3.4428e-06
9:35563361 A G 0.112470 -2.3756e-06
9:35568115 A G 0.030775 -6.4447e-06
9:35572237 T A 0.022021 -9.5584e-06
9:35579368 T C 0.044796 -2.3257e-05
9:35590106 A G 0.403658 3.1556e-06
9:35601967 C A 0.934244 1.2766e-05
9:35604515 C G 0.042182 -3.2590e-06
9:35606738 G C 0.816954 1.6147e-05
9:35612978 A G 0.116427 -1.2222e-06
9:35618053 A C 0.030218 4.3690e-06
9:35621507 A G 0.034070 -1.4304e-05
9:35635851 T C 0.486419 -3.4621e-05
9:35636549 T C 0.044687 -1.8543e-05
9:35640294 T C 0.278051 1.0335e-06
9:35642473 G A 0.038425 -2.2729e-05
9:35643284 T C 0.935043 -1.7793e-05
9:35643363 T C 0.155029 -2.4530e-06
9:35651329 A G 0.041287 -3.4889e-05
9:35652384 A C 0.051541 5.1227e-07
9:35660901 T C 0.276035 -4.6130e-07
9:35660990 G A 1.609789 7.4573e-06
9:35661943 C A 0.216739 -1.6608e-06
9:35662251 C T 0.635148 1.1114e-05
9:35664134 A G 0.052099 -3.8187e-06
9:35664624 A C 1.026444 1.4839e-07
9:35674053 A G 0.701339 3.7235e-06
9:35679251 G A 0.232238 7.2483e-06
9:35680337 G C 0.548803 2.0305e-05
9:35689373 C T 0.861896 -1.0930e-05
9:35698942 A G 0.058531 -1.5265e-05
9:35700837 T C 1.965526 -2.7156e-06
9:35706058 A G 0.043202 3.9909e-06
9:35708826 A C 1.189197 1.3817e-05
9:35711806 T G 1.362819 -1.8929e-05
9:35712003 A G 0.587119 1.5927e-05
9:35733826 C T 0.073117 1.6816e-05
9:35734956 T C 0.832399 -2.0024e-06
9:35740902 T C 0.022735 -8.5187e-06
9:35742002 T C 0.064216 1.3327e-07
9:35742981 A G 0.108373 -1.2427e-05
9:35748669 A G 0.100999 1.8362e-06
9:35751221 T C 1.323996 -5.2258e-06
9:35752048 A C 0.045003 4.1790e-06
9:35769414 T C 0.169597 1.0291e-06
9:35780220 G A 1.227316 -1.9224e-06
9:35807542 T C 0.374521 2.6669e-06
9:35811229 G A 0.034127 -1.6096e-05
9:35821012 T C 0.057688 1.2346e-05
9:35826058 C T 0.398837 1.3198e-05
9:35828774 A G 0.024645 -2.2260e-05
9:35832988 T C 0.401954 1.1087e-05
9:35841444 T C 0.102855 1.3445e-05
9:35841783 A G 0.810123 2.3383e-07
9:35845468 T G 0.117263 1.3436e-05
9:35845594 T C 0.068962 -2.9118e-05
9:35856434 A G 0.943577 5.7943e-07
9:35857849 A G 0.036895 -1.9308e-06
9:35858450 G A 0.640085 -4.6569e-06
9:35860858 A G 0.100230 2.0465e-05
9:35864274 G A 0.105377 2.5576e-07
9:35867901 A G 0.454240 1.2823e-05
9:35870001 C T 1.240157 4.6460e-06
9:35870225 A G 0.642067 -6.0886e-06
9:35880774 C T 0.108203 2.0838e-05
9:35891996 A C 0.460509 -4.1601e-05
9:35893912 A G 0.182234 1.5786e-06
9:35903300 A G 0.102977 1.5114e-05
9:35903370 G A 1.194861 -8.1462e-06
9:35906519 A G 0.456096 1.6843e-05
9:35906624 A G 0.076295 -1.3611e-05
9:35910801 A G 0.487368 -8.4090e-06
9:35917880 A G 0.150170 2.2985e-06
9:35917950 T C 0.084472 -2.3442e-05
9:35926028 A C 0.053452 2.2284e-05
9:35931160 G A 0.091353 -7.6736e-06
9:35938790 T C 0.035640 8.2977e-07
9:35944224 C T 0.448114 -3.0040e-05
9:35946343 C T 0.023823 -1.9687e-05
9:35952783 A C 0.293843 2.2820e-05
9:35953318 T G 1.017638 -2.4391e-07
9:35958047 C T 0.658518 1.9989e-06
9:35961370 A G 0.035518 5.4013e-06
9:35963176 G A 0.076132 3.1467e-05
9:35963328 A G 0.662381 -7.8791e-06
9:35984347 T C 0.343368 2.2884e-05
9:35988450 A G 0.341794 -7.3413e-06
9:35990824 G T 0.994638 1.0587e-06
9:35991115 G A 0.360279 1.8549e-05
9:36004940 A G 0.033679 -6.1261e-06
9:36006097 C T 0.440127 5.4261e-06
9:36007605 C G 0.122543 1.5120e-05
9:36011367 G C 0.258903 1.4572e-05
9:36023246 G A 0.299824 9.3743e-07
9:36025452 G A 0.145716 1.9734e-05
9:36026814 G A 0.270017 1.7998e-05
9:36027444 G A 0.050025 -1.4348e-05
9:36031649 G A 0.375487 2.3048e-05
9:36032009 T A 0.085033 2.6043e-06
9:36032582 C T 0.045483 -9.4420e-06
9:36035309 G A 0.193219 6.8989e-06
9:36037914 A G 0.021004 6.1010e-06
9:36039881 C T 0.126667 -7.8732e-06
9:36055263 G A 0.038500 6.6922e-06
9:36069623 A C 0.029973 -1.9557e-05
9:36069690 G A 0.062948 -1.5975e-05
9:36077304 G A 0.086597 1.1706e-05
9:36085882 T C 0.051915 1.9156e-05
9:36087876 A G 0.137394 1.2310e-05
9:36099399 C T 0.545974 -7.4184e-06
9:36116775 A G 0.044738 2.7374e-05
9:36128404 T C 1.098744 -2.5193e-06
9:36131635 T C 0.128483 1.3228e-05
9:36132335 A G 0.163528 -1.3454e-05
9:36137053 G A 0.079083 1.5708e-05
9:36137798 C T 0.651161 -7.0776e-06
9:36140115 C T 0.540126 1.8626e-07
9:36149031 G T 0.611217 -3.9682e-07
9:36169598 C T 0.894075 -2.5174e-05
9:36169723 A G 0.207787 -5.6378e-06
9:36169894 G A 0.031445 3.3299e-07
9:36170290 A G 0.091275 -1.6302e-05
9:36171092 A G 0.054384 1.4893e-06
9:36172640 T G 0.586204 -1.0871e-05
9:36174978 C T 0.208436 -9.4823e-08
9:36194569 C A 0.184515 -6.8240e-06
9:36201064 A G 0.086780 1.5097e-05
9:36204455 T C 0.610513 -3.4302e-07
9:36204639 G A 0.047451 1.5190e-05
9:36209002 A G 0.023605 -4.7815e-06
9:36209082 A G 0.096280 -1.1916e-05
9:36218012 C T 0.028385 6.8543e-07
9:36220845 C T 0.028637 1.0166e-05
9:36229596 G T 1.648594 -2.5886e-05
9:36232413 C T 1.527856 -1.0982e-05
9:36248825 G A 1.204098 -2.3596e-05
9:36262737 A G 0.435473 -1.7206e-05
9:36268384 C T 1.612247 -3.3623e-05
9:36275062 C T 0.201225 -2.2892e-05
9:36277171 T C 0.110610 8.3629e-06
9:36281150 T C 0.038738 1.4331e-05
9:36296712 C G 0.176750 1.3893e-05
9:36307152 C T 1.116495 -4.2183e-05
9:36314566 T C 0.362625 2.3608e-05
9:36316477 C G 1.890148 -1.6578e-05
9:36318240 T C 0.702509 -3.6578e-05
9:36320764 A G 0.028691 1.4650e-05
9:36325223 A G 0.041111 9.3696e-06
9:36328872 T C 0.078125 7.7638e-06
9:36330491 G A 0.153679 -3.0715e-05
9:36337253 G T 0.107173 2.7690e-05
9:36343643 G A 0.548395 4.1867e-06
9:36346527 T C 1.967691 2.1144e-06
9:36347642 T C 0.050559 2.1165e-05
9:36348179 C T 0.079722 2.0687e-05
9:36349756 G A 0.072029 8.1976e-06
9:36351074 T C 0.035005 -1.6707e-05
9:36357606 A C 0.025023 3.1376e-06
9:36370383 T C 0.070557 7.1025e-06
9:36375647 A G 0.043542 -2.0765e-06
9:36376993 T G 0.160410 -4.5482e-06
9:36391537 C T 0.070240 -5.8603e-06
9:36399210 A G 0.775704 -6.8956e-05
9:36403263 T C 0.041383 2.9371e-06
9:36423569 G C 0.358929 -1.8558e-05
9:36438730 C T 0.523095 2.2044e-06
9:36447476 G A 0.081562 -2.8222e-05
9:36457221 T C 0.385873 -1.7441e-05
9:36457932 C T 0.155103 2.7932e-05
9:36458230 A G 0.088195 -1.4051e-06
9:36467543 C T 0.062910 2.1377e-05
9:36468489 T C 0.075660 -7.5987e-06
9:36481987 A C 1.384819 -4.6533e-05
9:36494493 G C 0.040189 1.4985e-05
9:36499926 T C 0.054724 -1.6861e-06
9:36502660 G A 0.038415 -1.4785e-05
9:36508092 C A 0.193331 5.4386e-06
9:36508819 A G 0.448712 -2.9855e-05
9:36510136 T C 0.071678 1.4599e-05
9:36510925 C A 0.035589 6.3247e-06
9:36525772 G A 1.234163 7.2804e-07
9:36530955 A G 0.685387 8.9584e-07
9:36539230 G A 0.101301 -1.5038e-05
9:36542368 G A 0.551057 7.3106e-06
9:36556091 A G 0.180282 -9.5867e-06
9:36573934 T C 0.055947 1.4133e-05
9:36575493 T C 0.043640 2.4062e-06
9:36575528 T C 0.089551 4.8483e-06
9:36579738 A G 0.095844 2.1437e-05
9:36591968 G T 0.052850 1.5268e-05
9:36632020 A G 0.029204 -3.0389e-05
9:36638245 T A 0.195452 -1.2061e-05
9:36638678 C T 0.040485 9.9915e-06
9:36638879 C G 0.028695 -8.8621e-06
9:36639442 A G 0.342563 3.2267e-06
9:36644540 T C 0.055009 -2.3147e-05
9:36650657 T C 0.025771 7.2031e-07
9:36655648 C T 1.801450 1.1660e-05
9:36657220 G C 0.221543 -2.9880e-06
9:36676813 G A 0.068289 -1.9754e-05
9:36678351 T A 0.026593 -1.2333e-05
9:36702887 C A 0.448787 1.2611e-06
9:36703686 T C 0.024747 -1.7650e-06
9:36705645 C T 0.051212 -1.5264e-05
9:36708133 T C 0.200647 -1.3594e-05
9:36709347 G A 1.339544 -2.5441e-05
9:36719751 A G 0.180204 -1.2974e-05
9:36722345 T G 0.561640 -3.1453e-05
9:36724049 C T 0.974437 -1.4188e-05
9:36724055 C T 0.267284 -2.2891e-06
9:36724515 G C 0.406153 -2.8113e-05
9:36725673 T C 1.308146 -6.5974e-05
9:36726248 G A 0.985398 -2.9645e-05
9:36727388 C T 0.456620 5.4597e-06
9:36727599 A G 0.054758 1.5870e-05
9:36727840 G A 0.394553 8.2793e-06
9:36728849 T C 0.120932 -8.3435e-06
9:36729266 C T 0.255718 3.2584e-05
9:36732961 A G 0.260511 7.9068e-06
9:36734488 A G 1.347370 -1.6456e-05
9:36739204 G T 0.360541 1.5335e-06
9:36741501 T G 0.349325 8.0522e-06
9:36741627 G A 0.025057 -4.4245e-06
9:36742992 T C 0.121034 3.0352e-06
9:36743104 T C 0.024897 -1.8199e-05
9:36743759 A G 0.636692 -8.7634e-06
9:36746143 A G 0.137319 2.0851e-05
9:36746304 C T 0.961728 2.8651e-05
9:36749215 T C 0.042324 5.9584e-06
9:36750501 T C 0.881662 2.4013e-05
9:36752658 A G 0.094906 -7.3366e-07
9:36753647 C A 0.177801 2.4024e-07
9:36756622 A G 1.291640 2.3680e-05
9:36757234 T C 0.068479 2.3192e-06
9:36765523 T C 0.949428 9.1313e-07
9:36770356 A G 0.072063 -5.2495e-06
9:36772184 T C 0.021517 -4.5504e-06
9:36783137 G A 1.336773 7.4626e-06
9:36783454 T C 0.351599 1.3777e-05
9:36785184 G A 0.185443 -5.9674e-06
9:36787361 A G 1.197064 6.1638e-06
9:36787436 A G 0.161947 -1.2979e-05
9:36791966 C T 0.060986 2.2070e-05
9:36796719 G A 0.035814 -1.5564e-05
9:36797397 A G 1.040111 3.7324e-05
9:36801146 T A 1.146798 -2.7012e-05
9:36801459 T C 0.062128 1.7273e-06
9:36801557 T C 0.072651 -2.7886e-06
9:36802263 C A 0.115931 3.9725e-06
9:36802626 T G 0.444285 -1.2017e-06
9:36804773 T C 0.161410 -6.9222e-07
9:36805173 T C 0.029147 5.8186e-06
9:36808003 T C 0.537192 3.4003e-05
9:36808623 A G 0.041624 7.5125e-06
9:36809551 A G 0.932010 -7.4489e-06
9:36809882 C T 0.073032 9.4328e-06
9:36810014 T C 0.025509 -7.5301e-06
9:36816919 A G 0.133025 6.8185e-06
9:36819706 T C 1.202595 9.7196e-07
9:36820671 A G 0.044004 1.0520e-05
9:36822354 G A 0.661265 2.2176e-05
9:36825348 T C 1.285028 -4.8592e-05
9:36825946 A G 0.069792 9.7182e-06
9:36835898 T C 0.034631 1.2346e-05
9:36838301 A C 0.114887 -1.4510e-06
9:36840623 A G 1.905118 -4.9837e-06
9:36842846 C T 1.929144 -9.6794e-06
9:36850353 T G 0.308609 1.2077e-05
9:36851994 A C 0.084047 -8.9005e-07
9:36852685 A G 0.509072 -3.3661e-05
9:36854541 C T 1.430992 -2.1873e-05
9:36856268 T C 0.311611 -3.1436e-05
9:36856350 T C 0.107037 -4.7068e-05
9:36856828 T C 1.728014 2.4149e-05
9:36861407 G A 0.331666 1.9060e-05
9:36863606 C T 0.313960 4.2729e-05
9:36864119 G A 1.379937 1.1996e-05
9:36867191 G A 0.034862 -1.5464e-06
9:36868848 G T 1.832826 -7.8555e-06
9:36871254 C A 0.081973 6.0829e-06
9:36873881 C G 0.102212 1.7631e-05
9:36876541 T C 0.159054 1.1526e-05
9:36881343 G C 1.846991 -7.9639e-06
9:36882049 T C 0.032587 1.8042e-06
9:36892411 G A 0.440685 -1.6768e-05
9:36896143 A G 1.190659 3.2669e-06
9:36899411 T C 0.026066 1.7091e-06
9:36906843 C T 0.502660 -2.8983e-05
9:36909773 A G 0.536822 1.9113e-05
9:36911647 C T 0.341808 -2.0588e-05
9:36913290 T C 0.044011 1.5858e-05
9:36921921 A C 1.506302 3.3267e-05
9:36927558 T C 1.114370 3.8561e-06
9:36932342 T C 1.850350 3.1380e-05
9:36934910 G T 0.670890 1.7822e-05
9:36936733 A G 0.043674 1.7475e-06
9:36941431 A G 0.428112 5.9115e-06
9:36944788 T C 0.677734 -4.7626e-08
9:36947127 T C 0.402434 -8.3861e-06
9:36952743 G A 1.533425 1.6719e-05
9:36956591 T C 0.136931 -1.9556e-05
9:36960072 A G 0.042858 6.6887e-06
9:36961472 C A 0.214478 -1.0640e-05
9:36968374 C G 1.320783 6.6365e-05
9:36968464 C T 1.534564 4.4028e-05
9:36974535 A G 0.448967 2.3257e-06
9:36975340 T C 0.104330 -5.9383e-06
9:36976563 C A 1.562926 7.5351e-05
9:36978421 C A 0.101597 1.2982e-05
9:36978610 T C 0.050113 3.3765e-06
9:36979365 C A 1.476502 6.3177e-05
9:36981244 C A 0.730037 4.6389e-05
9:36985873 T C 0.067741 -9.0843e-07
9:36993071 T C 0.953796 2.1851e-05
9:36993744 A G 0.285575 1.2240e-05
9:36995175 G T 1.520129 6.6463e-06
9:36995594 A G 0.050926 -1.6030e-05
9:36997417 A G 0.501906 3.2688e-05
9:36998856 A C 0.502868 3.1660e-05
9:36998993 A G 1.880829 -4.3726e-07
9:37000687 T C 0.746346 3.6704e-05
9:37002142 G A 0.406595 -1.6408e-05
9:37008407 C T 1.247177 -1.0348e-05
9:37014120 C T 0.059327 -9.9395e-07
9:37020314 T C 0.027756 1.1494e-05
9:37020516 A G 0.208586 1.4831e-05
9:37024435 T C 0.024054 2.3852e-06
9:37026453 A G 0.072280 -1.5375e-05
9:37037835 A G 1.830152 7.4878e-06
9:37040793 A C 0.158918 8.1809e-08
9:37044024 A G 1.929977 -1.9488e-05
9:37046091 A C 0.571854 -6.6737e-06
9:37049891 A G 0.044820 -6.1827e-06
9:37053346 C G 0.310740 4.5859e-06
9:37060671 C G 0.054370 7.1934e-06
9:37075550 A G 0.060309 2.5338e-05
9:37088104 G T 0.044252 -9.0702e-06
9:37090151 A G 0.058334 3.3553e-05
9:37100694 A G 1.070383 -2.1493e-06
9:37104234 G A 0.321378 1.3275e-05
9:37120412 G A 0.046805 -1.1259e-05
9:37124176 A G 0.069292 3.0063e-05
9:37201164 A G 0.026950 -4.3412e-07
9:37252585 C A 0.258203 -1.6164e-06
9:37258794 A G 0.228101 -6.6501e-06
9:37260018 G A 0.051789 1.2638e-05
9:37279578 G A 0.080664 -7.2977e-06
9:37288483 G A 0.124773 -1.1093e-05
9:37294434 G A 0.080732 7.3687e-06
9:37320849 G A 0.141490 -1.3666e-05
9:37327046 C T 0.059249 -4.0914e-06
9:37336741 A G 0.706463 2.1462e-05
9:37342210 A G 0.021303 -3.4345e-07
9:37343407 G A 0.122785 -1.8021e-05
9:37378628 A G 1.825813 2.9126e-05
9:37380873 A G 0.398218 2.5969e-05
9:37389813 T C 1.265965 -1.8875e-05
9:37389927 A G 1.279510 -2.4610e-05
9:37391109 T C 0.395413 1.3857e-05
9:37392533 A G 0.454821 -1.2785e-05
9:37395151 A C 1.124447 3.5326e-05
9:37395320 A C 0.038928 -7.2863e-06
9:37395943 G A 0.039275 2.0804e-05
9:37401441 G A 0.770961 1.3605e-05
9:37403046 T C 0.494096 -9.3988e-06
9:37403446 A G 0.030636 -9.3683e-06
9:37404699 A G 0.026777 7.3646e-07
9:37406487 A G 0.387393 1.8205e-06
9:37411834 G A 1.701904 1.2670e-05
9:37413802 A G 0.064767 -2.3043e-05
9:37414149 A G 0.023938 -1.8148e-06
9:37414682 A G 0.053064 -9.8651e-06
9:37421065 T C 0.663883 -1.0900e-05
9:37421768 T C 0.780841 -1.1581e-05
9:37422276 T C 0.053500 -1.0940e-05
9:37426152 G A 1.366766 5.7867e-05
9:37428578 T C 0.027542 5.9974e-06
9:37433984 A G 0.027617 -8.6288e-06
9:37438526 T C 0.191148 -2.1278e-06
9:37441650 C T 0.392730 -1.0757e-04
9:37448509 C T 0.166187 -7.5311e-06
9:37449423 A G 0.397313 1.6516e-05
9:37454874 G A 1.752775 7.1167e-06
9:37457802 T G 0.030636 -5.8397e-06
9:37458143 C T 0.023224 -2.5760e-06
9:37464909 C T 0.261477 1.5418e-05
9:37483309 C T 0.576974 3.5221e-05
9:37483800 A T 0.054928 -9.1344e-06
9:37486603 G A 1.189761 3.5241e-05
9:37491912 C T 0.098500 -2.6958e-05
9:37492721 A G 0.198944 -1.1294e-05
9:37503087 A G 0.439356 2.8019e-05
9:37506966 A G 0.236842 1.3720e-05
9:37512734 A G 0.637015 1.7653e-05
9:37515315 T G 0.039142 -6.9396e-06
9:37518761 A G 1.701295 1.2699e-05
9:37525484 T C 0.029388 1.6350e-06
9:37528290 A C 0.340938 3.9205e-05
9:37531193 C T 1.896679 2.8320e-06
9:37538385 A G 1.269643 -1.0737e-05
9:37557191 G T 0.376816 8.5865e-05
9:37561688 G A 0.330544 -5.2058e-05
9:37573330 C A 0.470525 1.7701e-05
9:37573854 A G 0.048339 5.2890e-06
9:37574565 C T 1.326380 -3.4224e-05
9:37580543 C T 0.035025 1.8083e-06
9:37592452 A G 0.298729 -6.9883e-05
9:37601676 A G 0.216157 1.1362e-04
9:37603519 C A 0.269518 -6.9576e-05
9:37606796 T C 0.080355 -9.5055e-06
9:37615548 G A 0.372491 4.5884e-05
9:37616665 C T 0.076006 1.7516e-05
9:37627680 A G 1.335151 2.6604e-05
9:37635299 C T 1.605665 6.3776e-06
9:37644176 C A 0.029113 1.5560e-05
9:37644719 T C 0.243839 -4.8057e-05
9:37650203 T C 0.316156 -1.0675e-05
9:37652993 T C 0.043066 -1.7658e-05
9:37658679 T C 0.093669 -8.1908e-06
9:37661534 C T 0.493324 2.2551e-05
9:37661636 T C 0.066715 -3.3175e-05
9:37663562 C A 1.010856 -4.0583e-05
9:37664832 T G 0.154872 -2.5475e-05
9:37667994 T C 0.116012 -1.7634e-05
9:37669630 A C 0.035742 -1.4597e-05
9:37678932 C T 0.258669 -4.5793e-05
9:37680762 G A 0.040454 -1.7124e-05
9:37680772 A G 0.292769 -6.7348e-06
9:37683158 C T 0.024720 -3.5419e-06
9:37683465 C T 0.924527 -2.3425e-05
9:37683598 A G 0.021881 1.2124e-05
9:37692654 C A 0.347951 -7.8001e-06
9:37699237 C T 0.855946 -1.8117e-05
9:37699670 T G 0.049777 -1.1106e-05
9:37703523 A G 0.542547 -2.5181e-06
9:37709017 A G 0.029830 -7.1640e-06
9:37709237 T C 0.514604 -1.8993e-05
9:37715483 A G 0.068676 -3.1899e-06
9:37716237 A C 1.403059 -2.3413e-05
9:37718894 C G 0.031176 2.1607e-06
9:37720912 C T 0.869239 -1.0389e-05
9:37723293 T C 0.035528 -1.3000e-05
9:37728455 C G 0.461315 -4.9214e-06
9:37729786 T C 0.384850 -5.0082e-06
9:37731007 T C 0.050933 -3.7600e-06
9:37731177 G T 0.456450 -3.3219e-05
9:37735095 G A 0.098024 1.4051e-05
9:37735123 G A 0.264642 -1.0781e-05
9:37735991 A C 0.423744 9.9002e-06
9:37743249 G A 0.375789 1.6850e-05
9:37747163 A G 0.086311 -1.1499e-05
9:37749599 G C 0.368707 8.1040e-06
9:37751219 C T 1.037735 6.8748e-06
9:37751539 A G 0.076819 -1.9113e-05
9:37754982 C A 0.334046 6.4811e-06
9:37774375 G A 0.358216 1.7981e-05
9:37782708 T C 0.029106 -7.4180e-07
9:37782925 A G 1.011107 1.1680e-05
9:37782967 G C 0.691575 2.0335e-05
9:37790924 A G 1.143755 -1.1847e-05
9:37799265 T G 0.084999 -1.3783e-05
9:37814015 G A 0.315082 3.9257e-06
9:37814051 C T 0.320379 -4.9912e-06
9:37858861 G C 0.333553 7.2598e-06
9:37858960 T C 0.170253 1.1128e-05
9:37862659 A G 0.020324 5.7344e-06
9:37879705 C T 0.302496 1.1286e-05
9:37901666 C T 0.305345 -1.1427e-05
9:37905956 A G 0.024452 -1.7951e-06
9:37911926 A G 0.037646 -1.9003e-05
9:37915131 C A 0.020525 4.8896e-06
9:37916408 C T 0.207076 -2.1340e-05
9:37923548 C T 0.079593 -1.2673e-05
9:37934140 C T 1.036789 -4.1000e-05
9:37937943 A C 0.332666 -3.6469e-06
9:37938553 A G 0.035338 1.0017e-05
9:37941771 G A 0.048611 7.8762e-06
9:37944427 A G 0.241656 -1.3206e-05
9:37952144 A G 0.201134 -2.4323e-05
9:37966523 G C 0.169298 -2.2694e-05
9:37981628 C T 1.054013 1.5657e-05
9:37983399 A G 0.032954 6.6124e-06
9:37984109 A G 0.037636 1.5393e-05
9:37987408 C T 0.185688 1.4020e-05
9:37996122 T C 0.037221 -5.5700e-06
9:38009406 T C 0.941795 -1.2127e-05
9:38015646 G C 1.819272 -1.5236e-05
9:38021889 T C 0.562871 -2.0884e-05
9:38023906 G A 0.069676 -1.7696e-05
9:38025982 C G 0.384347 7.4224e-06
9:38039113 T C 0.035134 -1.3318e-05
9:38041142 G T 1.168771 -2.3392e-05
9:38047898 A G 0.074725 9.3974e-07
9:38053972 A G 0.055910 -2.0764e-05
9:38071490 A G 0.097388 -1.2944e-05
9:38074715 C T 0.040274 1.2449e-05
9:38079463 T C 0.036684 -1.3278e-05
9:38085784 G A 1.672645 -1.5792e-05
9:38088027 T C 0.251485 -1.3415e-06
9:38091431 G A 0.048311 -2.4179e-05
9:38100662 G C 0.329416 8.8844e-06
9:38108957 T C 1.671968 -2.3449e-05
9:38110302 C G 0.063325 7.3127e-06
9:38141070 C T 0.388987 1.4796e-05
9:38144007 T C 0.035855 -9.8860e-06
9:38151190 T C 1.181656 -1.1121e-05
9:38156014 A G 0.037500 -6.5879e-06
9:38157070 T C 0.022350 -1.1538e-05
9:38163084 T C 0.165330 -4.9403e-06
9:38166392 G T 0.598804 -8.5635e-06
9:38170506 T C 0.059194 1.3989e-05
9:38176640 A G 0.110790 7.6162e-07
9:38179747 C A 0.062975 9.7350e-06
9:38182929 C T 0.323068 -5.1776e-06
9:38183184 A G 0.879283 -1.1847e-06
9:38185641 T G 0.071811 -6.6712e-06
9:38185943 A G 0.022204 -9.2251e-06
9:38191904 C A 0.151105 1.1680e-05
9:38197482 A G 0.025764 -1.5250e-05
9:38198539 A G 0.971462 -2.2680e-05
9:38202631 A G 0.032774 -1.2381e-05
9:38206238 T C 0.056923 1.2728e-05
9:38207654 A G 1.600514 -3.0963e-05
9:38208720 A G 0.952610 3.0702e-06
9:38212170 A G 0.638106 4.0976e-06
9:38213507 A G 0.022235 9.5955e-06
9:38228555 C G 1.067082 8.0381e-06
9:38228589 G T 0.661310 1.4560e-05
9:38232043 C T 0.405582 -8.0122e-06
9:38234257 T C 0.106119 -1.1919e-06
9:38236158 G A 0.087042 2.4797e-06
9:38244493 G A 0.839110 5.1060e-06
9:38246419 G C 0.059827 -1.3998e-05
9:38246502 T C 0.046353 -5.6043e-06
9:38246771 C T 0.083636 -8.3689e-06
9:38249726 T C 0.272057 8.3595e-06
9:38251684 A G 0.417468 -1.3234e-05
9:38251940 G A 0.478977 -5.8979e-06
9:38255872 G A 0.334420 -1.1262e-05
9:38258977 T G 0.068812 -1.2413e-05
9:38259749 A G 0.038534 1.5227e-05
9:38267158 C A 0.061639 1.6509e-05
9:38278291 G A 1.928362 2.1017e-05
9:38278974 G C 0.325914 -7.3672e-06
9:38279182 A G 0.510344 5.2753e-06
9:38280691 T C 1.688138 -1.0069e-05
9:38282285 C T 0.338935 -1.1040e-05
9:38287256 T A 0.499366 6.2147e-06
9:38288251 A G 0.099965 -8.5976e-07
9:38291495 A T 0.048101 1.0087e-06
9:38299419 A C 1.273030 6.5976e-07
9:38301206 G A 0.034495 -2.8752e-06
9:38301524 T C 1.721456 -7.5954e-06
9:38309630 G T 0.242945 2.5617e-05
9:38310405 A G 0.107778 8.7322e-06
9:38312710 G A 0.483203 -3.5536e-06
9:38316677 T G 1.134194 -9.1011e-06
9:38317049 A C 1.897485 7.9291e-06
9:38327403 G A 0.067153 3.1570e-06
9:38328987 C T 0.929233 1.2899e-05
9:38331751 G T 0.405966 5.8059e-06
9:38335032 T C 0.284531 5.3557e-06
9:38341112 C A 0.097680 1.3051e-06
9:38343128 T C 0.765419 2.1911e-06
9:38343959 A G 0.031513 5.4166e-07
9:38351227 C T 0.033607 -1.3151e-06
9:38353048 G A 0.262239 -1.9947e-05
9:38354039 T C 1.749841 9.9951e-06
9:38355452 A G 0.994757 3.9652e-07
9:38358060 T G 0.169049 9.2483e-06
9:38361379 T C 0.735443 -4.2798e-06
9:38362171 C T 0.604981 -1.0809e-05
9:38362587 G C 0.038282 4.2681e-06
9:38364866 C T 0.075241 1.6548e-05
9:38367282 A G 0.054040 -1.0250e-05
9:38369924 T C 0.077999 -8.5426e-06
9:38371782 C A 0.724815 1.3531e-05
9:38372177 T C 0.058103 1.0352e-05
9:38372471 A G 1.387134 4.2104e-05
9:38373830 G A 1.786719 -2.3556e-05
9:38374313 G A 0.356244 -4.1394e-06
9:38376976 C T 0.339870 -8.2768e-06
9:38378988 C A 0.201596 -4.9822e-06
9:38382515 A G 0.043304 -5.3189e-07
9:38383549 G A 0.578058 1.7969e-06
9:38385851 T G 1.599385 1.0299e-05
9:38386934 A G 0.074456 1.5941e-05
9:38387865 G A 0.944399 -3.6008e-06
9:38388324 A G 0.046391 -1.2798e-05
9:38389242 C T 0.158146 3.1113e-06
9:38392006 C T 0.064566 -1.8187e-06
9:38392256 A G 1.694829 7.4210e-07
9:38393351 T C 0.064474 -1.1909e-05
9:38393451 G A 0.149592 -1.2632e-05
9:38394806 T C 0.378400 3.4474e-05
9:38396002 T C 0.260641 2.5384e-05
9:38396065 T G 1.191692 4.1560e-05
9:38396502 A G 1.917333 -6.5769e-06
9:38397154 C T 0.020943 6.6249e-06
9:38399653 G A 0.028966 -1.2878e-05
9:38399686 G A 0.326975 -1.0606e-05
9:38402200 A G 0.037061 9.2131e-06
9:38403233 T C 0.072297 -1.1040e-05
9:38403517 T C 0.178341 1.9173e-05
9:38406732 C A 0.046448 -1.7981e-05
9:38407091 C T 1.391364 1.8110e-05
9:38409081 A G 1.614895 9.9378e-06
9:38411091 A G 0.032411 -6.2947e-06
9:38426770 A G 1.455824 5.4433e-06
9:38427838 C T 0.253681 8.6028e-06
9:38430109 C T 0.760625 1.2350e-05
9:38433748 T G 0.047805 -4.7330e-07
9:38434103 G A 0.427375 -7.8420e-06
9:38436571 T C 0.069822 -5.6245e-06
9:38439355 A G 0.121006 -2.3333e-06
9:38449518 T C 0.029123 -1.5568e-05
9:38453822 A G 0.064607 -1.3124e-06
9:38453992 T C 0.126735 1.6387e-07
9:38456365 A G 0.511734 8.8875e-06
9:38458729 T C 1.658777 8.2224e-07
9:38459619 A G 0.085448 -3.8545e-06
9:38462319 G A 1.031914 2.0386e-05
9:38464892 A G 0.092309 3.0394e-05
9:38468590 G A 0.028256 7.4267e-06
9:38485256 A T 0.039564 5.5290e-06
9:38488861 C A 1.698449 1.8746e-05
9:38489603 G A 1.236335 -4.4634e-06
9:38491215 G C 0.026933 4.5930e-06
9:38496889 G T 1.472453 2.7035e-05
9:38508490 A G 0.059055 1.2638e-05
9:38517195 T C 1.195789 -1.2804e-06
9:38519752 C T 0.743834 2.9953e-05
9:38528683 G A 0.055947 -6.4955e-07
9:38533004 C T 0.570300 1.5075e-05
9:38541196 G T 0.639830 -2.9672e-05
9:38551858 C T 0.703818 -2.3628e-07
9:38567913 T C 0.114669 -8.8967e-06
9:38571163 A G 0.054581 1.6771e-05
9:38572216 C T 0.448549 -5.9539e-06
9:38572662 A G 0.055108 1.4139e-05
9:38574136 C T 0.590519 -6.2185e-06
9:38575602 G T 0.053173 -2.5342e-05
9:38578153 G A 0.087348 -2.5572e-05
9:38595886 C T 0.411773 1.4834e-05
9:38615698 T C 0.819500 -1.9722e-06
9:38618685 G T 1.066810 9.4249e-06
9:38626309 C T 0.302822 3.4977e-06
9:38631559 T C 0.148321 9.1710e-06
9:38639853 A G 0.520203 3.4526e-06
9:38641335 G A 0.750919 -6.4697e-06
9:38641599 G A 0.712202 9.6830e-06
9:38642859 T G 1.223287 -3.4279e-05
9:38642879 C A 1.257486 -5.0247e-06
9:38643996 G A 0.383211 7.0240e-06
9:38644529 A G 0.056668 1.0718e-06
9:38649077 A G 0.532229 -6.6624e-06
9:38649355 A G 0.058477 -4.5404e-06
9:38649824 T C 0.058936 -1.0092e-05
9:38652714 A G 0.435493 -3.3144e-06
9:38652961 G A 0.306399 1.7765e-05
9:38654536 C T 0.121564 8.2394e-06
9:38656454 T C 0.160689 1.0540e-06
9:38657280 T C 1.183308 -2.7797e-05
9:38658588 C G 1.558989 -1.0474e-05
9:38667986 T C 0.030442 2.3887e-06
9:38668703 A G 0.600803 -3.7148e-05
9:38669362 A G 0.034811 -2.6507e-06
9:38674570 G A 0.141674 5.0048e-06
9:38677071 G A 0.328600 1.9960e-06
9:38678451 G A 0.732057 -3.1899e-05
9:38679722 A G 0.654836 4.6230e-06
9:38680222 C G 0.324431 1.0095e-05
9:38686497 G A 0.034338 9.1913e-06
9:38686687 T C 1.302244 -1.4416e-05
9:38689662 G A 0.207284 1.0161e-05
9:38689690 T C 0.027906 1.4708e-05
9:38690424 A G 1.332747 1.0543e-05
9:38692025 C A 0.087222 -1.1694e-05
9:38692292 C T 0.044204 8.0257e-06
9:38692692 T C 0.503334 2.4942e-07
9:38694330 T A 0.031020 5.5754e-06
9:38699926 C G 0.164252 -2.4322e-05
9:38705976 G A 0.181653 7.6870e-06
9:38706453 C T 0.625394 1.2435e-05
9:38708759 C T 0.330449 -1.0150e-05
9:38711174 T C 0.346095 -1.1588e-05
9:38713004 T G 0.194048 5.7384e-05
9:38713081 T C 0.165551 -1.5217e-05
9:38718308 T G 0.612335 1.5555e-05
9:38719533 T C 0.897312 3.2887e-05
9:38721287 T C 0.129431 -1.1257e-05
9:38727643 C A 0.349332 3.0524e-05
9:38728032 T G 0.099118 1.8623e-05
9:38728864 G C 0.034950 -1.2754e-05
9:38731885 C T 0.662262 1.5087e-05
9:38733170 A G 0.039428 3.0522e-06
9:38734542 T C 0.282063 -4.0848e-06
9:38741576 C T 0.500352 2.5723e-05
9:38741862 A G 0.075197 -2.2356e-05
9:38743887 A G 0.051341 -1.8351e-05
9:38743969 G A 0.196493 7.2923e-07
9:38747064 T C 0.391663 -1.8053e-05
9:38749823 G T 0.181666 1.4922e-05
9:38749829 T C 0.147566 -1.6520e-06
9:38751294 T C 0.093403 -1.2051e-05
9:38753433 T C 0.028270 -1.6088e-05
9:38761499 G A 1.046945 -1.1227e-05
9:38769380 A C 0.265819 -2.5429e-06
9:38770134 G A 1.459160 -2.7874e-05
9:38771497 A G 0.078458 4.0748e-06
9:38771738 C T 0.057236 1.8381e-05
9:39008919 G A 1.705052 7.8995e-07
9:39016378 G T 0.244842 -6.2445e-06
9:39019116 A C 1.678907 1.2161e-05
9:39021035 G A 1.674260 1.2101e-05
9:39058400 A C 0.252267 -1.4033e-05
9:39089390 A G 0.439828 5.1528e-06
9:39103743 T C 0.436214 -1.4380e-06
9:39135172 T G 0.119630 2.2137e-06
9:39154913 A G 0.063866 7.8267e-07
9:39158211 C A 0.145706 -3.8562e-06
9:39158236 A G 0.025876 -8.1633e-06
9:39167367 C T 0.107166 2.8207e-06
9:39171471 T C 0.105201 6.1223e-06
9:39174648 A C 0.119925 1.7238e-06
9:39180169 C T 0.027712 -1.1183e-05
9:39184065 G A 0.157347 4.1471e-06
9:39970473 C T 0.269171 1.5599e-05
9:40630885 G C 0.094787 2.7145e-05
9:40775496 T C 1.015221 -2.0087e-05
9:40788101 A G 0.308867 8.5027e-06
9:40790804 C G 1.588900 -9.3449e-06
9:40803334 T C 1.595462 -3.3877e-06
9:43733976 T C 0.035236 -1.5797e-05
9:44064539 G T 1.727780 -4.4227e-05
9:44093661 A G 1.563092 -6.7461e-05
9:44110237 C T 1.728368 -4.1360e-05
9:44131749 G A 1.693125 -7.5718e-05
9:44161670 G C 0.101600 2.8155e-05
9:44162693 T C 0.403328 1.1766e-05
9:44189994 T G 0.074154 9.9811e-07
9:44198210 T C 0.079600 7.7115e-06
9:44234927 A G 0.155148 5.0636e-06
9:44241978 A G 0.113561 2.5613e-05
9:44863439 A G 0.103344 3.1463e-05
9:44867390 A C 0.026757 -1.5093e-05
9:44877374 T C 0.078380 1.7523e-05
9:44879942 T C 0.108063 2.6458e-05
9:44881173 T C 1.726579 -3.3782e-05
9:65611505 G A 0.045184 6.9948e-06
9:66258240 A G 1.845658 -2.2438e-05
9:68170421 C T 1.837607 -1.4170e-05
9:68255327 A G 0.124906 -5.0667e-07
9:68303557 T C 1.816542 -2.4644e-05
9:68435907 G A 0.112446 3.2208e-05
9:70954780 T C 0.137366 2.3731e-05
9:70958408 A G 0.098163 1.4757e-05
9:70973695 C T 0.089922 -2.8399e-06
9:70984372 G A 0.964890 1.1630e-05
9:70998000 A G 0.095277 -1.3311e-05
9:71000301 G C 0.627927 3.1073e-05
9:71014712 A G 0.677782 -1.4500e-05
9:71017532 G A 0.280169 -2.0517e-05
9:71020205 G A 0.059103 7.7250e-06
9:71020830 A G 1.940659 -3.9841e-06
9:71024855 T C 0.060884 7.0157e-06
9:71034012 G A 0.098931 -1.2253e-05
9:71034732 A C 0.036514 3.0404e-05
9:71037509 A G 0.055679 4.1146e-05
9:71040170 C A 1.083965 1.6228e-05
9:71044045 G A 0.052204 -7.3767e-06
9:71045124 G A 0.039118 -8.5388e-06
9:71046287 C A 0.143371 -9.5651e-06
9:71048629 T C 0.065647 -5.9746e-06
9:71061958 A G 0.046411 -1.6815e-05
9:71064135 C T 0.034954 4.7812e-06
9:71067802 G A 0.147702 1.1353e-05
9:71078122 G A 0.021796 -2.1396e-06
9:71085997 G A 0.045952 1.2793e-05
9:71089680 C G 0.062125 -1.0666e-05
9:71093220 G A 0.075061 -2.9728e-07
9:71095847 T C 0.692717 3.0029e-05
9:71097700 G T 0.100767 -2.3085e-06
9:71098986 T C 0.053214 7.1125e-06
9:71112931 A G 0.065678 1.1890e-05
9:71116955 T C 1.031955 8.6742e-06
9:71122894 G A 0.083574 -5.0009e-06
9:71122983 C T 1.493086 -5.4420e-06
9:71141474 T C 0.060853 -1.5278e-05
9:71149667 A G 0.028089 7.0757e-06
9:71152074 A C 0.185875 -1.7521e-05
9:71152343 G C 0.025808 6.1130e-06
9:71152976 C T 0.062037 8.8718e-06
9:71156295 C T 0.277072 -2.9858e-05
9:71159065 T C 0.055319 4.4619e-05
9:71164514 C G 0.025002 2.4949e-06
9:71167878 T C 0.185868 1.3542e-05
9:71168243 G A 0.041444 2.4687e-05
9:71170702 C G 1.623347 5.2783e-05
9:71173918 A C 0.055917 1.1374e-05
9:71176227 T G 0.557132 -3.2549e-05
9:71185992 A G 1.812088 -7.4786e-06
9:71186182 C T 0.359626 2.0726e-05
9:71187889 G A 0.028698 -1.3843e-05
9:71189471 T C 0.096133 -1.3429e-05
9:71190321 G C 0.144877 -3.2938e-05
9:71197027 T C 0.869845 -5.3807e-06
9:71199102 G T 1.745221 -1.1588e-05
9:71215222 G A 1.671285 -1.9671e-05
9:71215347 T C 0.055703 1.1900e-05
9:71216268 C T 0.127286 2.8756e-06
9:71222817 T C 0.044235 -3.3887e-05
9:71223294 T C 1.239936 1.7879e-05
9:71225132 T C 1.827826 3.1029e-07
9:71229641 G C 0.038034 9.1985e-06
9:71238891 G A 0.033604 -2.0475e-07
9:71239101 T C 0.048577 1.6882e-05
9:71239227 G T 0.073440 5.9699e-06
9:71241117 A C 0.249642 9.0118e-06
9:71252233 A G 0.074113 1.0968e-05
9:71253551 G A 0.092968 -2.0893e-05
9:71253821 C T 0.064722 -5.9315e-06
9:71258111 T C 0.036443 1.4925e-05
9:71264063 G A 0.054431 1.5891e-05
9:71265112 A G 0.068965 7.9133e-07
9:71266816 C T 0.346258 1.4718e-05
9:71277197 A G 0.047468 -2.4609e-05
9:71287312 A G 0.021657 2.0075e-05
9:71291555 G T 0.030908 -1.8146e-05
9:71296195 G A 0.089086 2.2146e-06
9:71304465 A G 0.187252 -5.7964e-06
9:71308336 T C 1.270517 2.2662e-05
9:71310111 C T 0.275185 -2.2928e-06
9:71313060 T C 0.053700 1.3610e-05
9:71322837 C T 0.052942 2.0075e-05
9:71331084 G T 1.291171 1.1092e-05
9:71331143 A G 1.037303 9.2828e-06
9:71332240 G A 0.249561 1.7314e-06
9:71340219 A G 0.054135 -1.6437e-05
9:71346869 G T 1.917949 -1.0989e-05
9:71347362 C T 0.039554 4.5306e-06
9:71349821 G A 0.046540 -1.6183e-05
9:71353056 A G 1.304056 6.7407e-06
9:71355133 T C 0.769682 6.5166e-06
9:71356825 G A 0.021130 -8.5496e-06
9:71357314 T C 0.045510 2.9080e-05
9:71365463 A T 0.579228 5.2911e-06
9:71377296 A G 0.049712 -1.0883e-05
9:71380267 C T 0.056505 -1.0370e-05
9:71386673 C T 0.042913 1.3002e-05
9:71394723 C A 0.736895 9.2708e-06
9:71398086 G A 0.323836 -2.7247e-05
9:71398716 T G 0.040699 -1.2575e-05
9:71408238 G C 0.036721 3.5095e-06
9:71408917 C T 0.057233 2.8724e-05
9:71409931 C T 0.326182 6.7816e-06
9:71420884 C G 0.034491 -1.1970e-05
9:71421425 G A 0.036120 -9.5430e-06
9:71427756 T C 0.417145 -3.3828e-05
9:71434707 C A 1.202317 1.5133e-05
9:71436739 G A 0.040380 1.4327e-05
9:71439349 T C 0.584168 -7.4702e-06
9:71442060 A G 0.026070 -2.8981e-06
9:71448697 G A 0.067099 1.1070e-05
9:71463977 C G 0.027454 -9.0596e-06
9:71467663 A G 0.083619 -7.8901e-06
9:71482288 T C 0.972818 3.0778e-05
9:71485176 A G 0.285701 1.9695e-05
9:71486794 T C 0.977367 3.8113e-05
9:71514547 G A 0.519734 3.0564e-05
9:71526925 G A 0.046418 -1.3632e-05
9:71539731 G A 0.324272 1.7803e-05
9:71540376 C T 0.128095 -1.7445e-05
9:71545615 A G 0.094365 4.3577e-06
9:71546543 G T 0.085897 9.6348e-06
9:71549847 A G 0.153244 1.7304e-05
9:71551592 T C 0.028528 -1.2092e-05
9:71553778 G A 0.045782 -1.9689e-05
9:71557341 G A 0.040529 -9.0822e-06
9:71565489 G C 0.071083 7.9776e-06
9:71565729 T C 0.032937 5.2054e-07
9:71571671 A G 1.554824 -2.1871e-05
9:71576258 T G 0.043443 -1.3581e-05
9:71579343 A G 0.279680 1.9536e-05
9:71580175 C T 0.046081 -6.3561e-06
9:71590515 C T 0.023554 -2.9069e-06
9:71591393 A G 1.445482 1.0159e-05
9:71591922 C T 0.161617 -2.9131e-06
9:71596004 C A 0.108335 7.5775e-06
9:71599433 G A 0.031948 6.8529e-06
9:71602903 A G 0.204588 1.1968e-05
9:71606553 T G 1.052901 -8.1707e-06
9:71609592 T C 0.095212 2.5519e-05
9:71615803 G A 1.225218 -2.1546e-06
9:71618245 A G 0.656152 -1.8839e-05
9:71618580 T C 0.049777 -1.5096e-05
9:71620614 A G 0.166398 4.1115e-05
9:71620678 G T 0.037612 -6.2447e-06
9:71621378 T G 0.060663 1.0663e-05
9:71622226 T C 0.075711 -3.7952e-06
9:71624277 A G 0.782575 2.2736e-05
9:71624920 A C 0.023602 -3.9822e-06
9:71627364 G T 0.294945 3.9559e-05
9:71628207 C G 0.501413 5.3008e-05
9:71630738 A G 0.387971 -1.4751e-05
9:71630766 C A 1.500379 -5.6069e-05
9:71632081 T C 0.973964 -2.2125e-05
9:71632265 G T 0.037935 1.8219e-05
9:71639112 A G 1.308683 -1.9758e-05
9:71644014 T C 0.052310 2.3370e-05
9:71644514 C A 0.603771 5.3276e-06
9:71647410 C T 1.400938 -1.1293e-05
9:71657397 A G 0.948136 -1.3801e-05
9:71661659 A G 0.053761 8.4172e-06
9:71662628 T C 0.070750 4.2431e-06
9:71672495 G A 0.550265 3.3020e-07
9:71672858 T C 0.093910 1.9091e-07
9:71678445 T C 0.092948 -2.9561e-06
9:71679438 G A 1.151877 1.5800e-05
9:71679466 C A 0.092839 -4.4523e-06
9:71692947 A G 0.044045 1.0997e-05
9:71694259 G A 0.933465 1.9953e-05
9:71698372 A G 0.076207 7.3465e-06
9:71702636 A G 1.091176 3.5702e-05
9:71712866 T C 0.225939 1.1583e-05
9:71713890 T C 0.084431 -6.5110e-06
9:71714067 C T 0.394407 1.8901e-05
9:71717341 C T 0.055152 -1.2886e-05
9:71733650 A G 1.243101 -7.7279e-07
9:71735488 G C 0.113809 1.2581e-05
9:71753270 A G 1.749889 -2.6599e-06
9:71755442 A G 0.074541 1.7643e-05
9:71755695 A G 0.094702 3.1327e-06
9:71760063 T C 0.059578 -1.3915e-06
9:71766593 A C 0.433260 3.6015e-05
9:71790968 A C 0.821581 -3.5377e-05
9:71793536 T C 0.062577 2.1716e-05
9:71793740 G A 1.832314 2.7044e-05
9:71800760 C T 0.059735 -7.4094e-07
9:71801162 G T 0.830757 -3.5131e-05
9:71815966 A G 0.108920 1.2550e-05
9:71819663 T G 0.759218 7.7415e-05
9:71820148 A G 0.074507 1.0922e-05
9:71835442 A C 0.026066 7.4323e-06
9:71835842 A C 0.025805 -1.1778e-05
9:71838080 A G 0.735201 3.4436e-05
9:71839179 T C 0.045109 -6.7959e-06
9:71839925 C G 0.069197 7.7622e-06
9:71841018 G A 0.126633 -5.5471e-08
9:71842379 T A 0.162947 2.1952e-05
9:71842391 T C 0.264839 2.5777e-05
9:71843023 A C 1.608823 -1.1524e-05
9:71845665 T C 0.145135 -1.0913e-05
9:71845667 T C 0.043487 -1.9197e-05
9:71846415 A T 0.100172 -1.2628e-05
9:71846783 C T 0.101678 -1.4699e-05
9:71847192 A C 1.328307 -2.9972e-05
9:71847332 C A 0.061057 -2.9703e-05
9:71847468 G A 0.139121 2.5258e-05
9:71850189 A G 0.088667 2.0486e-05
9:71850756 G A 0.054720 -1.6903e-05
9:71850853 A G 0.650865 9.9842e-06
9:71851877 A G 0.124444 -1.2132e-05
9:71854769 G C 1.227809 2.7906e-05
9:71856870 A G 0.071593 -7.8385e-06
9:71857496 C T 0.020042 -3.0349e-06
9:71860068 G T 0.489999 1.3056e-05
9:71860300 G A 0.127575 3.1702e-05
9:71860827 G A 0.168958 9.8675e-06
9:71862129 A G 0.194341 1.6590e-05
9:71863235 G A 0.165021 1.0107e-05
9:71865932 A G 0.734797 1.8634e-05
9:71865988 T C 0.152625 7.4286e-06
9:71867861 G A 0.139338 -5.7554e-06
9:71868286 C T 0.113748 2.0492e-05
9:71871598 G A 0.100319 9.7179e-06
9:71873762 C A 0.920434 1.4518e-05
9:71877074 C T 0.076965 -1.5933e-06
9:71883053 G A 0.146546 6.3839e-06
9:71885532 T C 0.206930 -2.7040e-06
9:71893712 A G 0.029830 -4.6897e-06
9:71897379 G A 1.545236 3.0585e-05
9:71902524 G A 0.415353 1.3526e-05
9:71908061 A G 0.131998 4.6522e-06
9:71913212 A G 0.220597 -1.3537e-05
9:71925486 T C 0.137091 -2.1486e-06
9:71926960 G A 1.663346 1.3895e-06
9:71931623 A C 1.290573 -1.0843e-05
9:71934737 C T 0.055410 1.4430e-05
9:71935146 T C 0.028861 1.7203e-05
9:71935302 A G 0.058691 -1.2823e-06
9:71938263 T G 0.145652 1.2851e-05
9:71939431 G A 1.491805 -5.2835e-08
9:71944475 T C 0.068139 1.6932e-05
9:71946731 T C 0.039316 -1.8204e-05
9:71953646 G A 0.179446 -4.6322e-05
9:71953648 A G 0.167740 3.3478e-06
9:71961930 A G 1.529669 -1.0458e-05
9:71963014 G A 0.063386 2.1814e-06
9:71968511 T C 1.008850 -3.9362e-05
9:71973203 C T 0.393053 -8.0659e-05
9:71989600 G A 1.614266 -2.4361e-05
9:71998936 T C 0.026607 2.0984e-06
9:72003036 C T 0.825830 -3.0891e-05
9:72004046 T C 0.233422 1.4704e-05
9:72006140 C T 1.665114 -3.0299e-05
9:72008407 T C 0.053122 -9.6161e-06
9:72010466 A C 1.666906 -2.8524e-05
9:72018007 G A 0.042069 -2.0226e-05
9:72018333 A G 0.246443 -1.0555e-05
9:72018723 G T 0.026808 4.2740e-06
9:72045879 T C 0.085679 2.5526e-05
9:72047936 A G 0.047883 -1.1187e-05
9:72056397 T C 0.514108 1.0833e-05
9:72057079 G C 0.147127 1.9953e-05
9:72063671 T C 0.027610 2.0112e-05
9:72067942 A G 0.707537 1.0299e-05
9:72089445 T C 0.026882 2.4068e-06
9:72091413 C T 1.075354 5.2210e-06
9:72098585 A G 1.614307 8.9303e-06
9:72101525 T G 0.042423 -1.8284e-05
9:72102961 G T 0.192593 1.0612e-05
9:72106629 G A 0.170110 2.5656e-05
9:72128197 G A 0.022048 7.9686e-06
9:72137521 C T 0.094651 6.1370e-06
9:72140110 C T 0.423482 -6.0585e-06
9:72150950 A G 0.045891 2.4523e-05
9:72153844 C T 1.354992 -5.9441e-06
9:72163502 A G 0.037786 -3.8099e-06
9:72167347 A G 0.601660 -8.7578e-06
9:72183027 A G 0.031156 8.4575e-06
9:72184791 T C 0.069873 1.1164e-05
9:72184938 C A 1.183403 5.6693e-07
9:72200566 G A 0.085920 2.1028e-05
9:72202664 A G 0.142952 -1.3067e-05
9:72204608 G T 1.398157 1.6650e-05
9:72208176 A G 0.028593 8.0785e-06
9:72216470 A G 0.042998 -4.4803e-06
9:72221773 T C 0.026359 8.0045e-06
9:72236131 C A 0.556524 6.0983e-06
9:72236481 A G 0.318920 1.1677e-05
9:72238971 T C 0.029796 5.9000e-06
9:72243177 C T 1.463746 -1.9198e-05
9:72261299 C T 0.095035 5.0553e-06
9:72266328 C T 0.028164 1.0872e-05
9:72271104 T C 1.496367 -3.5013e-05
9:72272229 C T 0.106411 1.5343e-05
9:72275565 A G 0.116753 2.2123e-05
9:72276623 T C 0.057192 1.0153e-05
9:72283999 T C 0.028786 -8.4703e-06
9:72284755 A G 0.188167 3.9570e-05
9:72291978 C T 1.144883 3.5338e-06
9:72311157 T C 0.266342 1.2891e-05
9:72328727 G A 0.650396 3.2816e-05
9:72335217 A G 0.021293 1.1143e-05
9:72342396 G T 0.070723 -7.5127e-06
9:72343159 A C 0.085648 1.9051e-05
9:72345664 G T 0.441725 2.6414e-05
9:72348308 T C 0.909922 5.0792e-05
9:72349561 C T 0.713031 -5.2900e-05
9:72351735 T C 0.267518 -7.8576e-06
9:72355506 T C 0.042957 4.0880e-06
9:72361042 A C 0.131716 1.2070e-05
9:72370912 C T 0.034393 -2.3507e-05
9:72371312 C A 1.891076 -8.3160e-06
9:72372916 A G 0.057171 5.5138e-06
9:72374356 T C 0.082391 -6.7722e-06
9:72404438 T G 0.106465 3.2315e-06
9:72406406 A G 0.407091 1.5329e-05
9:72409180 G A 0.092234 3.9937e-06
9:72416913 G A 0.150561 -4.7032e-06
9:72420921 T C 0.344878 5.1717e-06
9:72420999 A G 0.133256 5.1326e-07
9:72421186 A G 0.023928 2.3157e-06
9:72438560 T C 0.230430 6.7905e-07
9:72456491 A G 0.689994 -1.2316e-05
9:72466897 T C 0.281026 3.7100e-05
9:72470407 T C 0.115183 -2.7249e-05
9:72470461 A G 0.120588 1.6228e-06
9:72475932 A G 0.035413 -1.0591e-06
9:72479591 C T 0.584426 -7.4380e-06
9:72485623 A G 0.052520 -9.6452e-06
9:72492114 G A 0.040883 8.9564e-06
9:72492959 G A 1.264707 1.7785e-05
9:72500655 T C 0.100138 -5.7487e-06
9:72508411 C T 1.214818 2.2650e-05
9:72512292 C T 0.670258 -2.0142e-05
9:72512898 G A 1.337711 -1.2494e-05
9:72513133 A G 0.065705 1.9290e-06
9:72513240 G A 0.201263 -1.7850e-05
9:72513605 T C 1.045867 -9.3192e-06
9:72514519 G A 0.215042 -1.2467e-05
9:72523914 A C 0.222382 1.8956e-05
9:72531399 T C 0.173493 9.2292e-06
9:72531600 A G 0.566934 7.0677e-06
9:72535613 T C 0.197278 1.4393e-05
9:72541101 T C 0.036980 -1.5553e-05
9:72542532 C T 0.028793 -1.7409e-05
9:72546917 G T 1.773847 3.6598e-06
9:72563698 G A 0.601449 5.5766e-06
9:72566022 A G 0.606647 -7.3816e-06
9:72568962 T C 0.110644 -1.5290e-05
9:72586054 C A 0.038891 -4.6446e-06
9:72590450 G T 0.205567 1.2695e-06
9:72591055 G A 1.858707 2.4602e-05
9:72591344 G T 0.516865 1.7344e-05
9:72595510 T C 0.064845 7.6301e-06
9:72596232 C T 0.067160 5.0419e-06
9:72598123 A G 0.042263 1.6399e-05
9:72606413 T C 1.298025 8.9139e-06
9:72608112 A G 0.139461 -2.4467e-05
9:72608505 C T 0.359147 8.9893e-06
9:72611011 A G 0.069516 1.0841e-05
9:72613948 G A 0.125249 2.4882e-05
9:72624194 C T 1.859506 2.1486e-05
9:72633252 A C 0.211768 -5.3126e-05
9:72648665 T C 1.054265 3.7253e-05
9:72649785 A C 1.959117 8.3793e-06
9:72649864 C T 0.368891 -1.0249e-05
9:72656649 T C 0.069826 -1.4514e-05
9:72660559 A G 0.385727 -6.2455e-06
9:72677369 T C 0.027267 -1.8267e-05
9:72694541 G T 0.199655 -2.4169e-05
9:72696440 A G 1.962367 1.0749e-05
9:72699631 C T 0.122533 -1.0073e-05
9:72701631 A C 0.053309 -3.6674e-07
9:72704817 T G 1.757324 -4.7947e-06
9:72708291 G A 0.031343 -1.2505e-05
9:72726597 T G 0.903394 1.9715e-05
9:72732655 A G 0.310961 -1.4224e-06
9:72741312 A G 1.862776 -8.9601e-06
9:72742748 A G 0.082187 2.7609e-05
9:72748319 T C 0.128731 -1.7437e-05
9:72752666 T C 0.027243 -3.9183e-06
9:72766838 T G 0.048073 1.1366e-05
9:72772608 G C 0.129577 -1.6600e-05
9:72775728 A G 0.039666 2.2495e-07
9:72785653 G T 1.864272 -8.4531e-06
9:72787528 A G 1.732757 6.2206e-06
9:72787672 T C 0.147899 -1.2212e-05
9:72829774 T C 0.069329 -7.4258e-06
9:72833624 T C 1.734294 5.0167e-06
9:72834056 C T 0.409230 -1.2914e-05
9:72834105 T C 0.041723 2.0088e-05
9:72834525 T C 0.048158 -1.9509e-05
9:72836019 C T 1.587666 1.4396e-05
9:72868823 T C 0.129588 -2.0564e-05
9:72875966 G A 0.023160 1.1051e-05
9:72888072 T G 0.050294 -3.3199e-06
9:72888512 T C 0.171664 -1.2653e-05
9:72895365 G A 0.039448 -1.9223e-06
9:72896665 A G 0.020997 -1.6077e-06
9:72897434 A G 1.828941 3.6782e-06
9:72905922 G T 0.204673 -4.0266e-06
9:72911234 G A 1.247796 1.4825e-05
9:72928803 C T 0.117267 6.2269e-06
9:72933774 G A 0.256245 9.1482e-08
9:72946693 A G 0.122074 -8.6971e-06
9:72961403 A G 0.060462 -1.5708e-06
9:72979246 C T 0.539820 -7.2408e-06
9:72985750 G A 0.223770 -7.8140e-06
9:72985886 C T 0.292541 1.5971e-05
9:72987158 C T 0.265550 -2.1441e-05
9:72989832 G A 0.647180 -4.9108e-07
9:72998332 C A 1.092319 1.0799e-05
9:72998852 T C 0.048111 1.3514e-06
9:73002982 A G 0.069458 -2.2662e-06
9:73004948 G A 0.224630 2.3091e-05
9:73015867 A C 0.031986 -5.4408e-07
9:73021495 G A 0.903333 3.8135e-05
9:73025544 C T 0.044320 3.0155e-06
9:73027076 A G 0.067585 1.1916e-05
9:73028142 A C 0.038646 -1.8816e-05
9:73032733 T C 0.053336 -1.2579e-06
9:73039725 A G 0.126881 -5.6886e-06
9:73040192 T C 0.512979 -9.2120e-06
9:73067618 C T 0.321259 -1.6680e-05
9:73068700 A G 0.042175 -6.5591e-06
9:73069471 G A 0.870599 4.3169e-05
9:73070865 C T 0.032489 -3.7098e-06
9:73070983 C T 0.045843 -1.2186e-05
9:73082532 A G 0.084897 -3.9811e-06
9:73085672 A G 0.043939 -8.9798e-06
9:73090916 G A 0.289481 -1.4736e-05
9:73094035 A G 1.482006 5.1002e-06
9:73104431 A G 0.086896 -7.3067e-06
9:73107311 A C 0.906512 1.4558e-06
9:73117755 G A 0.059303 1.6316e-05
9:73127939 T G 0.143282 6.4940e-06
9:73131895 C T 1.799924 9.5896e-06
9:73138287 C T 0.278153 -8.3917e-06
9:73145695 T C 0.021664 7.1125e-06
9:73146746 G A 0.121669 3.7508e-06
9:73149006 C T 0.075530 7.4060e-06
9:73149151 A G 0.097884 -6.1487e-06
9:73150918 T C 0.593905 1.5613e-05
9:73150984 T C 1.116359 -4.5805e-06
9:73159969 T C 0.046843 -2.0009e-05
9:73174357 A G 0.079552 1.9458e-05
9:73176336 A C 0.184281 7.2800e-06
9:73183380 A G 0.072063 -1.4874e-05
9:73190333 G T 0.104579 -3.2518e-07
9:73190432 G T 0.919394 -3.8241e-06
9:73191729 A G 0.046999 -1.3512e-05
9:73193195 A G 0.060551 7.3846e-06
9:73194847 T C 1.537869 7.5113e-06
9:73202332 T C 0.128816 -2.6523e-06
9:73202621 T G 0.048553 -1.3581e-05
9:73204277 A C 0.135592 -2.4937e-06
9:73204431 G A 1.202286 1.9241e-05
9:73206574 T C 0.065100 1.5153e-05
9:73206589 T C 0.057416 -5.6185e-06
9:73213610 G A 1.578514 1.0126e-06
9:73215843 G A 0.159526 3.4887e-07
9:73216023 C T 0.089548 -7.6467e-06
9:73240674 T C 0.372461 2.1542e-05
9:73244635 G A 1.721055 1.2292e-05
9:73255554 A G 0.063944 1.8099e-05
9:73256353 C T 0.084645 6.4640e-06
9:73259313 A C 1.806265 1.3599e-05
9:73268004 A C 0.075993 3.7667e-06
9:73281201 T C 0.034046 -1.9109e-05
9:73283070 T C 0.049005 -6.7938e-07
9:73284190 G A 0.669870 6.4912e-06
9:73285781 T C 0.076690 -2.6387e-06
9:73289008 T C 0.053867 -1.0839e-05
9:73290711 A G 1.217082 1.6924e-05
9:73303989 G A 0.079195 -2.1889e-05
9:73304519 T C 0.088895 1.4869e-05
9:73365581 G A 0.027154 2.1756e-06
9:73366188 T G 0.046272 -4.3575e-06
9:73377805 C A 0.384418 1.7383e-05
9:73378984 G C 0.202439 -2.0011e-05
9:73384854 T G 0.113017 -1.6048e-05
9:73391581 C A 0.612339 -1.0866e-05
9:73396466 A C 0.072406 -2.4458e-05
9:73402119 A G 1.033679 -7.5528e-06
9:73405244 A G 0.369085 -8.0540e-08
9:73406725 A C 0.248605 2.1471e-05
9:73408518 G T 1.550452 1.3514e-05
9:73409102 G T 0.340455 2.1449e-06
9:73409336 A G 1.816280 1.7778e-05
9:73410540 A G 0.413942 1.0340e-06
9:73411540 A G 0.197237 1.4857e-05
9:73412162 G T 0.189493 -1.0079e-05
9:73417675 T C 0.266628 2.3559e-05
9:73420208 A G 0.477971 1.7187e-05
9:73423112 G A 0.023143 9.4114e-06
9:73429131 A G 0.084724 6.4809e-06
9:73434809 G A 0.050698 -2.1166e-05
9:73444140 A G 0.164562 7.9279e-06
9:73449946 T C 0.034393 3.1750e-06
9:73450546 T C 0.029772 -2.1549e-05
9:73451063 A G 1.122972 3.7939e-05
9:73468832 A G 1.557075 3.8446e-05
9:73470690 T C 0.026726 1.2431e-05
9:73471557 T C 0.047414 -2.2676e-05
9:73471783 C T 0.795069 5.4989e-05
9:73492966 G A 0.249659 1.7517e-07
9:73494939 T C 0.649709 1.9019e-05
9:73501877 A G 0.052735 9.0795e-07
9:73509020 C T 0.811490 8.5069e-06
9:73509677 T C 0.175370 -2.0999e-05
9:73524691 G A 0.035943 -2.0433e-05
9:73528196 C T 0.432937 9.9537e-06
9:73529734 G A 0.033281 1.6609e-06
9:73537881 C T 0.095236 -1.2591e-05
9:73545133 G C 0.060904 4.4122e-05
9:73547045 A G 0.023670 -3.8000e-06
9:73558632 C T 0.163341 -7.9292e-06
9:73560203 G T 0.037089 4.3123e-06
9:73567545 T G 1.506543 -6.2291e-06
9:73567734 G A 0.380937 -5.9922e-06
9:73572951 A G 0.028997 1.4242e-05
9:73574302 A G 0.028300 -1.8351e-05
9:73577825 C T 0.526153 2.3069e-06
9:73578505 A T 0.187524 4.6085e-06
9:73585789 C T 0.438468 8.9890e-06
9:73586372 T C 0.070319 -1.2691e-05
9:73588038 T C 0.031149 -1.9590e-05
9:73590560 T C 0.031149 2.2566e-05
9:73599125 T G 0.075680 -1.6235e-05
9:73600171 G A 0.201960 -1.2961e-05
9:73618648 C T 0.773956 -1.4230e-05
9:73647743 T C 0.429642 1.0184e-05
9:73649186 A G 0.031884 1.4796e-05
9:73651382 G A 0.037544 -1.2502e-05
9:73651855 T C 0.067809 -1.6471e-05
9:73658258 G T 0.284800 1.7807e-05
9:73671280 T G 0.027154 5.7878e-06
9:73675886 A G 0.090479 3.3563e-06
9:73680789 C T 0.062625 4.8067e-05
9:73680998 T C 0.033978 -1.2800e-05
9:73690668 C A 0.581502 7.8648e-06
9:73702520 C T 0.161026 -2.7431e-05
9:73718746 T C 0.038731 -1.2150e-05
9:73721857 A G 0.053442 -7.3744e-07
9:73725151 C T 0.028263 3.0400e-06
9:73735253 G A 0.083850 -1.9278e-05
9:73735946 C T 0.140416 2.2555e-05
9:73737705 A C 0.736959 -2.1820e-05
9:73741756 G C 1.952950 -3.1439e-06
9:73742688 A G 0.801467 -1.6843e-05
9:73746111 A G 0.176702 2.1926e-06
9:73748048 T C 0.052415 -3.0475e-06
9:73756784 T C 0.094172 -2.0952e-05
9:73756905 A G 1.943529 -1.0474e-05
9:73762034 A G 0.403593 -1.3819e-05
9:73768640 T C 0.037058 -4.1617e-06
9:73770057 T C 0.501977 5.8815e-05
9:73771016 C A 0.021630 -1.0344e-05
9:73778502 G A 0.331673 -7.9875e-06
9:73784264 T C 0.831913 3.9198e-05
9:73834952 G A 0.100278 -8.2088e-06
9:73846936 T C 0.087491 -1.0340e-05
9:73847285 C T 0.928318 2.6406e-05
9:73857825 G A 0.204870 -6.8896e-06
9:73865135 G A 0.439339 -1.6624e-05
9:73865660 G A 1.385264 1.4300e-05
9:73869353 A G 0.034209 1.8260e-06
9:73887092 C T 0.146563 1.8924e-06
9:73891692 G C 0.063876 3.1979e-05
9:73895545 C A 0.565071 -9.5403e-06
9:73905148 A G 0.020817 7.1028e-06
9:73910917 T C 0.054404 -2.1592e-05
9:73911328 C T 0.149864 -2.0668e-05
9:73914605 G T 0.361326 5.4789e-05
9:73916215 T G 0.041464 -3.8983e-05
9:73916851 A G 0.050209 -1.1287e-05
9:73916953 C T 1.776030 7.3689e-06
9:73920739 A C 1.687427 -3.3992e-06
9:73921022 C A 0.063961 3.4975e-05
9:73923217 G C 0.348849 2.4916e-05
9:73925831 A G 1.175125 -1.7461e-05
9:73928106 A G 0.039472 5.6259e-06
9:73928299 G A 0.289488 -6.9763e-06
9:73930233 G C 1.664458 2.4376e-05
9:73934253 G A 0.425688 2.2845e-05
9:73935473 G C 0.025597 5.8134e-06
9:73935514 T C 0.069217 2.2382e-06
9:73940190 C T 0.124026 -3.7762e-05
9:73941970 G A 0.037983 -6.3246e-06
9:73944323 A G 0.453594 3.5904e-05
9:73956251 A G 0.044096 -4.2261e-06
9:73958026 A G 0.569871 7.2938e-06
9:73958129 A C 0.062003 1.3800e-05
9:73965812 A G 0.033410 1.8723e-05
9:73970949 A C 0.048675 -2.3960e-05
9:73971207 A C 0.035175 -1.6303e-05
9:73980492 T C 0.060054 -1.2291e-05
9:73980903 A G 1.103538 3.1834e-06
9:73996464 A G 0.091122 2.6828e-05
9:74001474 T C 0.295312 -2.2130e-05
9:74010252 T C 0.330201 9.7094e-06
9:74018701 G A 0.154865 -1.2129e-05
9:74020002 A C 0.043511 -9.2666e-07
9:74031576 G A 0.075428 -2.1328e-05
9:74037677 C G 0.096705 4.1637e-06
9:74040384 T C 0.040818 2.0623e-06
9:74042353 C T 0.195616 -1.1277e-05
9:74044936 C A 0.047458 -2.5575e-05
9:74047438 A C 1.520336 3.8711e-05
9:74048522 C T 0.038908 2.3315e-06
9:74055162 G A 0.097204 1.3062e-06
9:74063269 T C 0.030483 -1.6393e-05
9:74065265 T C 0.272183 1.4853e-05
9:74065361 A G 0.085560 -2.0036e-05
9:74069700 T G 1.639034 2.1734e-05
9:74076619 C T 0.128959 1.0674e-05
9:74076650 A G 0.040471 -2.0726e-05
9:74081780 G A 0.109770 -2.6116e-05
9:74082406 T C 0.048794 -8.1165e-06
9:74090556 G T 0.068360 3.2463e-05
9:74092225 G C 0.618064 2.9556e-05
9:74093510 A G 0.036562 -1.7134e-05
9:74095206 G A 1.866870 3.4019e-06
9:74098631 T C 0.022826 4.0674e-05
9:74104740 A C 0.060435 -1.4371e-05
9:74111236 A G 0.780106 2.8097e-04
9:74118435 A G 0.021902 -1.8065e-05
9:74120306 C A 0.073586 1.7091e-05
9:74136413 C T 0.749124 8.6094e-06
9:74141506 T C 0.114628 -2.1843e-05
9:74146326 T C 1.814074 3.9385e-06
9:74150577 C T 0.769200 4.1585e-06
9:74150694 G A 0.983076 -4.6326e-06
9:74165933 A C 1.750286 5.8359e-07
9:74172458 C T 0.229253 -2.3797e-05
9:74177112 C A 0.485331 -1.5847e-05
9:74181825 T C 0.056627 -1.4280e-05
9:74181849 A C 0.095719 8.4625e-06
9:74188049 C G 0.049828 -1.6255e-05
9:74190751 A G 0.118902 -1.2459e-05
9:74191874 C T 0.036772 1.6692e-05
9:74193798 A G 0.049597 -1.6892e-05
9:74195202 A G 0.058222 1.8751e-05
9:74197652 C T 0.070570 7.4247e-06
9:74200674 A G 0.285884 3.9826e-05
9:74205358 C A 0.035814 -3.7705e-06
9:74208282 A G 0.926669 -8.5228e-06
9:74208698 C T 0.070349 -1.3451e-05
9:74229330 C T 0.345126 6.2931e-05
9:74234361 A G 0.120510 2.2287e-05
9:74244239 T G 1.898158 1.1554e-06
9:74244432 G A 1.027297 -3.1461e-06
9:74244908 A G 0.026675 2.1844e-05
9:74245980 G C 0.627954 9.5983e-06
9:74248695 C T 0.336963 2.4836e-05
9:74251194 T C 0.187898 -1.8923e-06
9:74251989 C T 1.434827 5.1134e-07
9:74252181 C T 0.110504 -2.2860e-05
9:74253040 G A 0.224575 -2.3670e-05
9:74253720 A G 0.057260 2.5378e-05
9:74254313 T C 1.267875 -1.2165e-06
9:74257162 C A 0.973328 8.3364e-06
9:74261572 C T 0.202789 -3.4249e-06
9:74266074 C G 1.419246 -4.0073e-07
9:74266403 C G 1.368877 -8.0511e-06
9:74268661 G C 0.175703 2.6222e-05
9:74272001 G A 0.840355 -9.1726e-06
9:74277771 T C 0.103763 1.2939e-05
9:74279313 G A 0.111470 2.9696e-05
9:74293038 C T 0.031527 6.1941e-06
9:74294205 G A 1.487310 1.4118e-05
9:74294749 T C 1.213614 2.2114e-07
9:74294989 T C 0.128228 8.1369e-06
9:74299527 C G 0.024985 2.1865e-05
9:74305020 T C 0.060357 1.1334e-05
9:74305098 T C 0.028830 6.8655e-06
9:74306442 C T 0.297617 1.0060e-05
9:74307114 T C 1.496602 9.6926e-06
9:74311310 T G 1.696171 3.2062e-06
9:74312007 T G 0.107635 -1.3264e-05
9:74312137 C A 0.382269 1.8070e-05
9:74314560 A G 0.055784 -1.4899e-05
9:74318137 C T 0.253511 9.1436e-06
9:74319677 C T 0.040556 -4.8353e-06
9:74319791 C A 0.041461 -6.2696e-06
9:74323973 C T 0.033577 -2.9327e-06
9:74332784 G T 0.171742 -6.2216e-06
9:74332970 A G 0.343878 -6.0019e-06
9:74337483 G A 0.044371 -2.8762e-05
9:74348424 T C 0.160053 6.1319e-06
9:74350032 G T 0.172752 -1.2032e-06
9:74356491 A G 0.274202 -1.7232e-06
9:74360096 T C 0.433729 4.2787e-06
9:74360234 T C 0.160635 4.1934e-06
9:74360395 C T 0.129214 -1.5886e-06
9:74361038 T C 0.162845 4.9795e-06
9:74363406 G A 1.232079 2.6229e-06
9:74363668 G A 0.075286 -1.0240e-05
9:74367264 G A 0.038554 -8.9126e-07
9:74369299 G A 0.309010 -9.8635e-07
9:74377528 T C 0.190886 1.3063e-05
9:74378277 T C 0.517929 9.9986e-07
9:74379485 T C 1.151115 -4.2311e-06
9:74380529 T C 0.181272 6.8009e-06
9:74385342 G A 1.152523 -1.5406e-06
9:74390503 A G 1.705603 -1.5092e-05
9:74391203 C T 0.039550 -1.1031e-06
9:74393843 G A 1.603550 -1.7740e-05
9:74396144 A G 0.323969 -3.1676e-06
9:74406016 T C 0.039890 3.0185e-05
9:74414358 A C 0.379087 -1.9791e-05
9:74418469 A G 0.021980 2.1529e-05
9:74418862 A C 0.076343 -3.4991e-05
9:74420212 A G 0.040128 -8.2571e-06
9:74428234 C T 0.241836 3.7688e-06
9:74428925 A G 0.233129 5.2769e-06
9:74432007 T G 0.232208 1.0370e-05
9:74435300 G T 0.044806 5.0506e-06
9:74436919 A G 0.267403 6.0532e-06
9:74463295 G A 1.722976 -3.5517e-06
9:74463436 G T 0.021871 1.9999e-05
9:74469605 C T 0.451874 1.7218e-05
9:74475255 C T 0.042144 1.8283e-05
9:74494860 C T 0.057406 -2.1725e-05
9:74516918 A G 1.735535 6.7006e-07
9:74517290 C T 0.106051 -3.2076e-05
9:74528988 G A 0.051806 3.7127e-05
9:74532755 T C 0.169199 1.5125e-05
9:74534600 C T 0.129914 -2.5024e-05
9:74556808 G A 0.099843 1.2383e-05
9:74569889 G C 0.036551 1.2232e-05
9:74571653 A G 0.476482 1.2445e-05
9:74575181 C T 0.400397 -2.0039e-05
9:74585302 T A 0.042692 -5.5403e-06
9:74597138 A G 0.164211 -4.2516e-05
9:74599715 T C 1.227275 -3.1169e-06
9:74600453 T C 0.054282 1.3713e-05
9:74600822 C T 0.479028 -4.2484e-06
9:74602989 G C 1.867543 1.1692e-05
9:74605378 C T 1.371108 -1.5188e-05
9:74606337 A G 0.086818 -2.7411e-05
9:74606668 A G 0.143507 2.8491e-05
9:74609972 G A 0.943454 5.0914e-06
9:74612556 C T 0.209099 2.7231e-05
9:74616177 G T 1.236332 2.2955e-05
9:74621459 T C 0.125328 -1.2352e-05
9:74623925 A G 0.093070 -1.5512e-05
9:74627529 T G 1.241003 2.5549e-05
9:74634525 A G 0.061255 9.6005e-06
9:74638065 T G 0.220662 1.7313e-06
9:74643648 C A 1.689107 1.8579e-05
9:74645450 T C 0.130376 1.8335e-05
9:74650880 C T 0.318009 -2.8020e-05
9:74654893 T C 0.074585 2.2501e-05
9:74656309 A G 0.397738 1.1431e-06
9:74659110 G T 0.368554 1.3394e-07
9:74665248 G A 0.190172 -5.1340e-06
9:74666153 A G 0.034811 4.4537e-05
9:74666396 T C 1.231460 1.3556e-05
9:74668112 C A 1.438686 1.1643e-05
9:74672750 T C 0.056481 1.0359e-06
9:74679274 T A 0.027539 -1.3890e-05
9:74682622 A G 1.537570 -3.8464e-06
9:74723330 G A 1.592052 2.7067e-06
9:74726786 C T 1.486579 9.1186e-06
9:74733832 A C 1.164075 -7.9594e-06
9:74753605 G A 0.318764 1.6252e-05
9:74755361 T C 0.104354 -1.0059e-05
9:74763496 A G 0.064909 2.5590e-05
9:74779023 A G 0.309081 -3.1529e-05
9:74781162 C A 0.082602 3.6988e-07
9:74782982 A G 0.888846 1.9874e-05
9:74786219 G A 0.024737 1.0403e-06
9:74791868 A C 1.539664 5.3284e-06
9:74799298 G T 0.267937 1.0527e-05
9:74819084 G A 0.174360 1.0302e-06
9:74825707 C T 0.497516 -1.6215e-06
9:74840668 A G 0.043633 -1.1297e-05
9:74844620 C T 0.051980 -8.2623e-07
9:74846918 A G 0.057127 -7.6412e-06
9:74856517 T C 0.056600 1.7593e-05
9:74857550 C T 0.313090 -1.9037e-05
9:74865703 T C 0.059205 -7.3339e-06
9:74875301 G A 0.630511 1.9456e-05
9:74877025 C T 0.137033 -4.4123e-05
9:74878505 C A 0.548786 3.1212e-05
9:74882794 T C 0.026090 4.6245e-05
9:74887703 C A 0.680498 1.1148e-05
9:74891406 C T 0.611710 2.2348e-05
9:74897034 G A 1.389028 -2.4111e-06
9:74901813 G A 0.199576 -7.4003e-06
9:74907597 C T 0.718991 2.5862e-06
9:74915571 G A 0.521342 6.9986e-05
9:74920963 T C 0.124627 2.9762e-06
9:74921042 C T 0.180745 -2.2000e-06
9:74933220 T C 0.780191 -1.2710e-05
9:74937130 T A 0.075456 -9.6071e-06
9:74937545 T C 0.069112 1.0039e-05
9:74944437 T C 0.417893 -6.0301e-06
9:74944870 C T 0.975195 -8.5700e-06
9:74946502 A C 0.055298 -7.3547e-06
9:74949664 A G 0.075221 1.5243e-05
9:74950900 C A 1.852502 1.1298e-05
9:74951283 G A 0.105116 1.3375e-05
9:74964392 T G 0.324856 -2.4185e-05
9:74968845 T G 0.259563 -6.5042e-07
9:74969864 C T 0.858377 -1.4543e-05
9:74974923 A G 0.128303 -3.0820e-05
9:74984701 C T 0.024475 9.1311e-06
9:74992162 C T 1.049025 2.0068e-05
9:75003498 A G 0.161794 3.3976e-05
9:75005186 G A 0.984004 4.8008e-05
9:75005747 A G 0.097153 6.9604e-07
9:75009763 T G 0.067055 -5.1060e-06
9:75015851 T C 0.043480 -6.1068e-06
9:75019400 C T 0.042369 -5.6992e-06
9:75022265 T C 0.109845 8.4855e-07
9:75023225 C T 0.041182 -1.3090e-05
9:75038698 T C 0.033502 -9.4321e-06
9:75089840 G T 0.158075 -1.6115e-05
9:75120545 C T 0.105418 -9.5870e-06
9:75123453 T G 1.463161 1.8201e-06
9:75124440 A G 0.046717 2.2978e-05
9:75127530 G A 1.033903 -2.4492e-05
9:75127848 A G 1.083952 -4.3037e-05
9:75139319 C G 0.042522 -7.0391e-06
9:75144865 G C 0.267617 -6.4073e-05
9:75149351 T C 0.088827 5.1619e-05
9:75155897 G A 0.141004 -2.5883e-05
9:75161662 T C 0.020137 -4.7209e-06
9:75162953 G A 0.028406 -1.0869e-05
9:75169664 A G 0.027297 1.5037e-05
9:75175048 G T 0.551482 6.5348e-06
9:75180214 T C 0.900562 1.3149e-05
9:75182130 G A 0.036745 2.2114e-05
9:75186610 T C 0.955850 2.4475e-06
9:75189928 T C 0.058501 2.5256e-05
9:75200657 G A 0.951573 -7.9152e-06
9:75201414 G A 0.044385 -1.6206e-05
9:75210309 T C 0.032662 -7.4379e-06
9:75213532 T G 0.054135 -2.3903e-05
9:75238606 T C 0.949047 -4.7462e-06
9:75239610 C T 0.035477 2.6326e-06
9:75252325 T C 0.034906 6.8955e-06
9:75260299 G A 0.174931 7.6817e-07
9:75275815 A G 0.910581 3.9962e-06
9:75293141 A G 0.102936 -3.7539e-05
9:75328597 C G 0.131668 -9.1409e-06
9:75355093 T C 0.024112 -2.0957e-05
9:75357515 A G 0.225786 -2.1942e-05
9:75357642 G A 0.313617 9.7134e-06
9:75361736 G T 0.028661 9.1129e-06
9:75362389 T G 0.105969 1.3852e-06
9:75364207 G T 0.046377 -5.4082e-06
9:75364449 T C 0.069333 -7.6029e-06
9:75377088 T C 0.047727 1.7525e-05
9:75382598 T C 0.123451 -1.6342e-05
9:75407159 C T 0.041978 4.0843e-05
9:75414490 A G 1.455539 2.2182e-05
9:75424715 A G 0.030014 6.3525e-06
9:75424807 A G 0.071287 -3.9835e-05
9:75425193 C T 0.261134 4.5088e-06
9:75428769 C G 0.036500 -1.4441e-05
9:75436612 T C 0.043300 -1.8356e-05
9:75449433 G A 0.348968 -4.1763e-06
9:75473547 A G 0.063675 3.4141e-05
9:75488122 A G 0.115795 -8.6722e-06
9:75491551 T C 0.029755 7.9047e-06
9:75496572 C T 0.027777 1.1053e-07
9:75496838 T C 0.054292 6.9986e-06
9:75497993 C A 0.047737 1.8899e-05
9:75507609 C G 0.118844 -2.1136e-05
9:75509710 T C 0.021307 -9.2663e-06
9:75510376 G A 0.443650 -1.3797e-05
9:75519251 G C 1.026563 2.3411e-05
9:75520459 T C 0.074215 9.8929e-06
9:75535038 G A 0.072525 1.9236e-05
9:75541227 A G 0.049022 -1.6777e-05
9:75545882 A G 1.042603 2.3030e-05
9:75547612 C T 0.541170 4.5645e-06
9:75552675 C T 0.062237 5.4283e-06
9:75555531 C T 0.039152 1.3489e-05
9:75558434 T C 0.084088 4.4780e-05
9:75559379 A C 0.024105 3.1247e-05
9:75564954 T C 0.094546 -1.4506e-05
9:75565478 T C 0.025886 -3.6269e-06
9:75568803 G A 1.937324 3.0063e-06
9:75579129 A G 0.035436 -7.9065e-06
9:75591705 A C 0.093274 -8.8273e-06
9:75592459 A G 0.174992 -1.0283e-06
9:75597909 T C 0.064362 -1.3350e-05
9:75602903 G A 1.782513 2.2542e-06
9:75612182 T G 0.606450 3.6779e-06
9:75622753 G A 0.395175 -1.9258e-05
9:75637712 G T 1.908983 -2.9859e-05
9:75638882 G A 0.298368 4.1475e-05
9:75644991 T C 0.049869 3.9942e-06
9:75653514 C T 0.053517 -1.1248e-05
9:75653878 G T 0.028552 1.5135e-06
9:75656478 G A 0.067004 -2.5116e-06
9:75659371 A G 0.021466 -4.4365e-06
9:75667697 C T 1.233187 -1.7484e-06
9:75667840 T C 0.051310 -5.8968e-06
9:75680433 G T 0.067017 8.1245e-06
9:75693265 T C 0.110232 -3.0679e-05
9:75711451 T C 0.083551 1.3896e-05
9:75711756 T C 0.028049 4.9980e-06
9:75715402 A C 0.896802 -1.0399e-05
9:75719701 G A 0.915443 -8.5999e-06
9:75721449 G A 1.905998 -1.2328e-05
9:75721534 A C 0.049454 7.5316e-05
9:75725370 T C 0.083986 4.8040e-05
9:75732204 C T 1.136741 -1.1075e-06
9:75734316 G A 0.067078 2.0721e-05
9:75734464 A G 0.121363 -2.5583e-05
9:75734495 G T 1.351542 -1.7397e-05
9:75736589 G T 0.039431 -5.8891e-06
9:75744535 G T 0.118484 5.5463e-07
9:75747337 C G 0.101050 1.7593e-05
9:75764565 C A 0.077343 1.3256e-05
9:75764783 A G 0.062380 3.4234e-06
9:75765972 G A 0.139740 1.3787e-06
9:75768836 G T 0.069758 -3.9021e-06
9:75772274 C T 0.055281 -1.5542e-05
9:75774574 T G 0.101777 1.0149e-05
9:75780532 T C 0.047659 -1.7905e-05
9:75780699 A G 0.039683 2.4388e-05
9:75781246 C T 0.141813 1.5360e-05
9:75782131 G A 1.103093 -1.0459e-05
9:75788068 G C 0.126113 -1.2403e-05
9:75788108 T C 0.036881 -3.4201e-06
9:75789579 A G 0.200239 4.0009e-06
9:75789730 G T 1.925704 -1.4820e-05
9:75790957 A G 0.028253 3.7240e-06
9:75791507 G A 0.043528 -1.8920e-05
9:75792846 A G 0.235179 4.3165e-06
9:75792902 G A 0.027766 -2.0871e-06
9:75797007 G T 1.384292 3.0584e-07
9:75810296 A G 0.711726 1.6785e-05
9:75817532 C A 0.077621 1.2905e-05
9:75819503 C T 0.599861 2.0257e-05
9:75820496 T C 0.380039 -2.5897e-05
9:75823157 C A 0.357185 -3.6388e-06
9:75825717 A G 0.079236 -1.2508e-05
9:75827722 A G 0.060347 2.3002e-05
9:75830689 C T 1.333135 1.1542e-05
9:75836057 C A 1.877610 -2.0665e-05
9:75851966 A G 0.113741 6.7589e-06
9:75863247 T G 0.122727 9.3850e-06
9:75932591 T A 0.168301 -2.4691e-06
9:75939316 C T 0.027059 -9.3967e-06
9:75941235 G A 0.106530 -2.8427e-05
9:75950325 T C 0.028399 -8.0026e-06
9:75961089 G A 0.059602 3.9980e-06
9:75961343 G A 0.029871 -1.6777e-05
9:75972670 T C 0.129839 4.3118e-06
9:75974387 C A 0.216378 -3.9287e-06
9:75989885 T G 0.200012 -1.9930e-05
9:76031133 G A 0.030017 2.4435e-05
9:76038127 G A 0.029289 -3.9458e-06
9:76040600 A G 0.024394 7.9287e-06
9:76048989 A G 0.046584 -4.9312e-07
9:76054389 T G 0.053591 8.0984e-06
9:76065306 T C 0.038486 -1.9725e-05
9:76065504 A G 1.515716 -7.3101e-06
9:76072029 T C 0.127589 -4.4959e-06
9:76094036 G A 0.053455 1.3238e-05
9:76136304 C T 0.091343 -8.3502e-06
9:76157130 A C 0.380546 2.1491e-05
9:76157700 A G 0.160757 9.6385e-06
9:76158682 A G 0.326199 -5.0787e-05
9:76161967 G A 1.857925 -1.4306e-05
9:76165853 C A 1.915100 -3.1138e-06
9:76169871 T C 0.025645 9.0571e-07
9:76173814 A G 0.049967 3.5111e-06
9:76174850 A C 0.097711 1.8287e-05
9:76175870 C A 0.029245 -7.7363e-06
9:76180176 T C 0.099203 -1.2790e-06
9:76181411 T C 0.351701 -2.1346e-06
9:76184436 G A 0.667191 1.0650e-05
9:76191829 G A 1.259066 -2.3398e-06
9:76193871 A G 0.064705 -7.8217e-06
9:76198452 T G 0.177457 1.8255e-05
9:76203946 A G 1.366018 2.1143e-05
9:76205179 G A 0.059242 -3.7486e-06
9:76206242 C T 0.042151 -6.4936e-06
9:76207300 A G 1.316068 -9.8184e-07
9:76212949 A G 0.252726 3.9429e-05
9:76213602 A G 0.113534 4.1238e-06
9:76214796 T C 0.122914 -1.3410e-05
9:76221425 C T 0.877158 2.5962e-05
9:76223235 G A 0.074252 3.1902e-05
9:76225566 C T 0.064212 -1.4464e-05
9:76237655 A C 0.290505 -1.6522e-05
9:76244146 G A 0.166071 -1.1169e-05
9:76246845 T G 1.208702 9.9634e-06
9:76249347 C T 0.060952 -1.1537e-05
9:76257433 A G 0.054203 -1.5468e-05
9:76262365 C T 0.064478 -1.1920e-05
9:76264026 T C 0.055930 -4.1578e-06
9:76264162 T C 1.309744 1.0291e-05
9:76272477 T C 0.027250 -9.5818e-06
9:76275095 G T 1.705667 7.1577e-06
9:76282903 A G 1.074708 -1.7613e-08
9:76286558 A G 0.028946 -4.0717e-06
9:76300505 T C 0.086831 -1.7227e-05
9:76304280 T C 0.296138 6.3524e-06
9:76312641 G A 0.078876 6.3304e-06
9:76315155 T C 0.783632 5.0874e-06
9:76322005 T C 0.052534 6.2334e-07
9:76326775 C T 0.099543 1.0736e-05
9:76334381 A C 0.027515 -8.7463e-06
9:76346728 C T 1.025213 9.1677e-06
9:76356556 T C 0.054826 5.7781e-05
9:76360173 C T 0.067092 5.9018e-06
9:76365851 A G 0.112847 1.2997e-05
9:76370011 T C 0.026026 5.5139e-06
9:76371779 T C 0.059939 -3.0355e-05
9:76375544 G T 1.672393 -1.2605e-05
9:76378015 T C 1.894561 -1.1702e-06
9:76389514 G A 0.341223 -2.1723e-05
9:76407717 A G 0.066762 -7.5100e-07
9:76410829 G A 0.083748 2.3486e-05
9:76412646 C A 0.402393 -2.1324e-05
9:76423511 C G 0.156025 -9.3130e-06
9:76431081 A G 0.103035 3.5561e-05
9:76436193 C T 0.370655 -9.0455e-06
9:76437270 T A 0.115016 3.5778e-05
9:76437610 G C 0.129105 3.6323e-07
9:76476521 C T 0.042868 1.1305e-05
9:76478242 G A 0.029806 -1.1490e-05
9:76478327 G A 1.973053 9.1414e-06
9:76480905 G A 0.121860 9.9338e-06
9:76495498 T C 0.034899 -3.9211e-06
9:76508081 A G 0.047485 -8.7798e-06
9:76515768 C T 0.098323 -6.5354e-06
9:76531239 C A 1.403355 7.2599e-06
9:76534484 A G 1.751402 1.0643e-05
9:76539678 A G 0.206050 -2.2292e-05
9:76539750 C A 0.043270 1.3618e-05
9:76578275 C T 1.753268 9.9885e-06
9:76580129 A G 0.037690 1.5403e-05
9:76581602 A C 1.901813 -3.2724e-07
9:76584952 T C 0.055254 -7.1714e-06
9:76585568 T C 0.081123 4.0404e-06
9:76588266 C T 0.056083 8.0149e-05
9:76593011 T C 0.850585 2.8883e-06
9:76610956 A G 0.051314 -1.7266e-05
9:76617393 T C 0.324785 -7.8398e-06
9:76641816 C A 0.032835 3.7995e-06
9:76643842 C G 0.032659 -7.8500e-07
9:76650065 T C 0.146390 -1.1377e-05
9:76655311 G A 0.028888 -3.3989e-05
9:76656163 G A 0.819585 3.3035e-06
9:76673457 T C 0.098676 2.5090e-06
9:76677448 T C 0.781541 1.5111e-05
9:76682624 A C 0.240038 1.1443e-05
9:76683077 A C 0.083836 5.6204e-07
9:76686633 A G 0.028185 1.7593e-05
9:76710284 C A 1.285673 -1.7769e-05
9:76710503 G C 0.437697 1.6613e-05
9:76731402 G A 0.598328 3.7780e-06
9:76731893 T C 0.034913 -1.2787e-05
9:76733681 A G 1.862263 -1.9563e-05
9:76735256 A C 0.197771 -1.3329e-05
9:76740860 T G 1.927342 -2.8935e-05
9:76741416 C G 0.455382 8.3683e-06
9:76741527 T C 0.120796 7.4446e-07
9:76743501 A G 0.880670 -5.1475e-06
9:76750251 C G 1.714412 -2.3709e-05
9:76757979 C A 0.026410 -1.2759e-06
9:76764444 A G 0.170409 -1.6350e-05
9:76773943 T C 0.040278 -8.8454e-06
9:76786844 T G 0.756828 7.4523e-06
9:76787325 C G 1.511327 -4.1642e-06
9:76787591 G A 0.544903 -2.0566e-05
9:76791267 C T 0.098068 -1.4758e-05
9:76792162 G A 0.035195 4.5286e-06
9:76793935 A T 0.034648 1.1054e-05
9:76800204 A G 0.024822 1.3480e-05
9:76807591 T C 0.035059 2.1532e-05
9:76810551 T C 0.576365 -1.8466e-05
9:76826099 G T 1.350423 -6.8028e-05
9:76829533 C T 0.093587 -6.0049e-06
9:76831095 T G 0.051331 4.9108e-06
9:76850827 T C 1.634896 -2.4465e-05
9:76864766 C T 0.112347 1.3227e-05
9:76866724 A G 0.087015 1.8963e-05
9:76872516 A G 1.347356 -5.1527e-05
9:76872851 C T 0.065270 -1.1889e-05
9:76885662 A G 0.252260 -2.5577e-05
9:76887044 T C 0.065331 -2.4911e-05
9:76891412 T C 1.645511 -1.8458e-05
9:76891671 C A 1.361377 -4.8186e-05
9:76905350 A C 0.940812 -2.5753e-05
9:76916085 A G 0.182043 1.0050e-05
9:76919537 C T 1.504306 -4.6095e-05
9:76931887 T C 0.029439 -6.0117e-06
9:76932068 C T 0.042450 5.9258e-06
9:76932161 A G 1.322324 -5.3942e-05
9:76944949 T C 1.436459 -5.3535e-06
9:76952405 A C 0.021936 9.4234e-06
9:76954116 G A 1.197122 1.9950e-05
9:76963194 A G 0.037374 -2.6230e-06
9:76967832 C T 0.683868 2.1312e-05
9:76969012 G A 0.104235 -8.5667e-06
9:76970791 T C 0.250128 -1.1489e-05
9:76974920 A G 0.294074 -1.4388e-05
9:76976022 T C 0.109158 1.4923e-05
9:76976548 A G 0.064875 -1.8681e-05
9:76993290 T C 0.033226 -1.5146e-05
9:76997098 T G 0.303162 -7.3303e-06
9:77004884 T C 0.658308 -1.2750e-05
9:77008554 A G 0.116685 5.8302e-06
9:77008640 A G 0.735327 8.8537e-06
9:77011032 T C 0.064036 -1.0681e-05
9:77014515 C T 0.087188 -7.3573e-06
9:77023527 T C 0.543805 -2.2278e-05
9:77032334 A G 0.065515 2.6556e-05
9:77033167 T G 0.023279 2.9867e-05
9:77051627 T G 0.235465 5.2643e-06
9:77061133 A G 0.065294 1.7525e-05
9:77070667 C T 0.407282 2.5548e-05
9:77071074 T C 0.071070 -1.2211e-05
9:77088493 G A 0.031051 1.3077e-05
9:77091013 A G 0.058691 2.1416e-05
9:77098941 T C 0.130621 2.3722e-06
9:77105088 G A 0.031122 9.4497e-06
9:77123509 T G 0.068789 6.4138e-06
9:77131418 C T 0.666732 -2.3296e-06
9:77146468 A G 1.094308 -1.7450e-05
9:77149837 G A 0.451286 -1.0614e-05
9:77166027 T C 0.021157 2.9291e-05
9:77168184 T C 0.098027 -4.4613e-06
9:77182887 C A 0.027535 1.0650e-05
9:77183272 C A 0.266532 2.9790e-05
9:77197161 A G 0.349998 7.9343e-06
9:77205453 C A 1.970449 -1.1049e-05
9:77219395 C T 0.344783 7.2684e-06
9:77222283 C T 0.061612 -7.7780e-06
9:77229911 T C 0.050688 -2.2101e-05
9:77231137 A G 0.033747 1.8370e-05
9:77232494 G A 0.110178 -2.1731e-06
9:77237185 A G 0.169655 3.9989e-06
9:77240837 G T 0.682045 -9.8676e-06
9:77246604 A G 0.063706 1.9776e-06
9:77255110 C T 1.883236 2.8762e-05
9:77255804 A G 0.038840 8.8660e-06
9:77257346 A G 0.338769 1.2390e-05
9:77260497 T A 0.056916 -5.8377e-06
9:77264546 C T 0.570402 7.0869e-06
9:77265374 A G 0.062271 -1.8893e-05
9:77272435 T C 0.154444 1.2912e-05
9:77273296 A C 0.481092 8.7575e-07
9:77275913 T G 1.224181 1.1918e-05
9:77278251 G A 0.362856 -5.6439e-06
9:77282470 G A 0.048294 2.1048e-05
9:77289969 A G 0.120459 -7.5676e-08
9:77296659 T G 0.127786 2.5072e-06
9:77298426 G A 0.313960 1.4356e-05
9:77305469 A G 1.758796 1.3271e-05
9:77305695 C A 0.189914 5.4797e-06
9:77305776 C T 1.571401 7.9732e-06
9:77307809 G A 0.052204 -1.6893e-05
9:77308590 A G 0.077081 -1.5394e-05
9:77308779 G C 0.036147 2.6269e-05
9:77312303 G T 0.410481 5.9028e-06
9:77315134 T C 1.888751 1.0582e-05
9:77317844 A G 1.553464 7.4492e-06
9:77326662 G A 1.780603 3.8409e-06
9:77327153 T C 0.267909 -9.6012e-06
9:77327939 C T 0.348924 -1.0460e-07
9:77328579 C T 0.022102 1.0643e-05
9:77329006 A C 0.038778 -4.5749e-06
9:77333181 G A 0.179766 -1.0335e-05
9:77334247 C T 0.048801 -1.2527e-05
9:77339291 T C 0.102569 9.1901e-06
9:77350919 A G 0.060677 -2.0948e-05
9:77352340 C T 0.040594 6.1209e-07
9:77352798 G A 0.339805 2.1515e-05
9:77353954 T C 0.136394 -1.9044e-05
9:77357968 T C 0.173170 6.3454e-06
9:77358745 C T 1.192355 -1.7642e-05
9:77359479 A G 0.133586 1.5279e-06
9:77376647 C T 0.310496 -8.6683e-06
9:77377410 T C 0.170280 1.0246e-05
9:77381207 G A 0.089225 -1.3148e-05
9:77394255 C T 0.096541 2.7507e-06
9:77397519 C T 0.809375 -7.4111e-06
9:77398791 T G 0.458432 9.1129e-07
9:77399607 G A 0.156694 1.5273e-05
9:77402490 A C 0.026733 -1.5532e-05
9:77406129 T C 0.452989 1.6205e-06
9:77408193 G A 0.531450 1.6140e-05
9:77415749 G T 0.498264 -7.5765e-06
9:77417406 T C 0.746995 -2.0095e-05
9:77422605 T C 0.180799 1.6134e-05
9:77427075 A G 0.053428 8.8787e-06
9:77428171 G A 0.024003 1.6581e-05
9:77430116 G T 0.021623 -7.1916e-06
9:77443424 G A 0.243026 -1.3853e-05
9:77455891 A C 0.055550 -1.1321e-05
9:77464838 T G 0.425471 -1.0114e-05
9:77466210 C T 0.077033 -6.7423e-06
9:77477289 T G 0.731390 -6.2766e-06
9:77484441 C G 0.058582 6.9692e-06
9:77492053 A G 0.113173 5.0300e-06
9:77493083 C T 0.127378 1.1707e-05
9:77499796 C T 0.168148 1.5399e-05
9:77500446 T C 0.190937 -1.1335e-05
9:77502322 T C 1.565169 2.2499e-05
9:77523564 A G 1.186664 -2.0741e-07
9:77534116 C T 1.900474 -1.7102e-06
9:77535512 G A 0.136598 1.2986e-05
9:77535672 T C 0.440090 7.8543e-06
9:77536753 C T 1.051429 2.0905e-05
9:77542666 G A 0.057168 1.5720e-05
9:77543415 A G 0.023938 -1.3077e-06
9:77543548 C T 0.454580 7.9051e-06
9:77544784 A G 0.274906 2.4318e-05
9:77549758 G T 0.704613 -3.2603e-06
9:77552320 A G 0.340587 3.6230e-05
9:77558217 A C 0.039418 -1.1518e-05
9:77568473 A G 0.058596 1.0715e-05
9:77569741 G A 0.033104 8.0722e-06
9:77588894 A T 0.048573 -4.7400e-07
9:77590349 T C 0.033373 -6.5674e-06
9:77608459 G C 0.076544 -2.4093e-05
9:77613369 T C 0.024588 -1.9469e-05
9:77615240 A G 0.779586 -1.6290e-05
9:77632008 A G 0.107832 6.6244e-06
9:77634967 A C 0.942053 -1.9768e-05
9:77646043 C G 0.082945 2.6432e-05
9:77659110 A C 0.039108 -1.2921e-05
9:77664646 A G 0.029759 1.2105e-05
9:77667898 T C 0.106676 2.4530e-05
9:77672075 A G 0.365580 -2.3540e-05
9:77681179 T C 1.568699 -6.6784e-06
9:77681193 C A 0.386624 -1.7642e-06
9:77681626 A C 0.036392 -1.6750e-05
9:77682907 T C 1.183648 -3.8905e-06
9:77684690 C A 1.072256 1.3003e-05
9:77686766 A G 0.256129 -1.4759e-06
9:77687103 C T 0.305811 -1.0011e-05
9:77694171 C G 0.256245 7.1707e-06
9:77697526 C A 0.118984 -1.6841e-06
9:77698356 T C 0.036575 -2.7220e-07
9:77705927 G A 0.925408 2.7556e-06
9:77706531 C T 0.228937 7.6663e-06
9:77706781 G A 0.238974 -2.3627e-05
9:77738886 A G 0.078546 -2.9484e-05
9:77739769 T G 0.470532 9.7098e-06
9:77744216 G A 0.091493 -1.7887e-05
9:77744966 T G 0.058691 2.3646e-05
9:77747127 A G 0.025213 -3.4957e-06
9:77750789 A G 0.261661 -2.4598e-05
9:77755469 T C 0.799934 -9.1325e-07
9:77757392 T C 0.076530 -6.4107e-06
9:77760052 C T 0.074276 -8.5833e-06
9:77761046 C T 1.542095 -4.7399e-06
9:77761642 C T 0.216766 2.1982e-05
9:77762831 G A 0.632452 -5.8071e-06
9:77765687 T C 0.560189 3.1674e-05
9:77767571 C T 0.711715 4.9900e-05
9:77768122 A G 1.799084 3.6113e-05
9:77769012 C A 0.050980 -1.1982e-05
9:77771956 G A 0.229882 -1.9751e-05
9:77776101 C T 0.247534 1.0750e-06
9:77784215 T C 0.142374 9.3467e-06
9:77790225 T C 0.040240 -4.2969e-06
9:77791461 C A 0.834078 2.4947e-05
9:77792863 C A 0.257775 7.9296e-06
9:77793405 C G 0.761462 1.5682e-05
9:77796061 G A 0.188418 -1.7280e-05
9:77809075 G A 0.165905 -1.2915e-05
9:77811871 A C 0.374195 3.1878e-07
9:77812077 G A 0.060537 -5.1054e-06
9:77812501 C T 1.507984 3.7214e-06
9:77825019 A C 0.527343 -1.7300e-06
9:77825244 A G 0.058749 2.7675e-05
9:77829582 T C 0.251128 -6.3319e-06
9:77829948 C T 0.778614 -6.2166e-06
9:77835859 C A 0.064675 -1.1428e-05
9:77845036 A G 0.024258 1.4420e-06
9:77846517 T C 0.623646 -6.7683e-06
9:77850010 T C 1.013314 -5.8150e-06
9:77854385 A G 1.620434 7.9590e-06
9:77854660 C T 1.175988 3.6468e-06
9:77855652 G T 0.157782 1.4427e-05
9:77857783 C T 0.634016 5.7904e-06
9:77867741 G C 0.041559 -2.4418e-07
9:77895578 G A 0.213325 -1.5062e-06
9:77897261 C T 0.070101 2.0029e-05
9:77913968 G C 0.248666 -1.8873e-05
9:77933017 C G 0.062084 2.7065e-05
9:77933300 C T 0.858482 -1.9527e-05
9:77943087 G A 0.079240 -9.3227e-06
9:77944085 T C 0.028640 1.4404e-05
9:77966072 T C 0.109746 -8.4684e-05
9:77972629 C T 0.028589 1.3035e-05
9:77974778 T C 0.232065 -4.4969e-06
9:77979498 G A 0.031431 1.4181e-05
9:77983019 A G 0.322616 -6.0046e-06
9:77983063 C G 0.267957 1.5326e-05
9:77987064 C T 0.138332 -3.4570e-06
9:77987260 A C 0.047618 -1.5493e-06
9:77989272 G A 0.030415 -2.0727e-05
9:77991343 G A 0.267471 1.4758e-05
9:77995132 C T 0.260423 -2.5175e-05
9:77996696 T C 0.031544 1.5408e-05
9:78013008 A G 0.078230 5.1523e-06
9:78023258 G T 0.623106 -2.3790e-05
9:78027832 T C 0.088263 3.1718e-06
9:78029345 C T 0.215974 8.3193e-06
9:78030618 A C 0.041461 -2.1971e-05
9:78041901 C T 0.040839 6.0974e-06
9:78045116 G A 0.393829 -3.1108e-05
9:78046139 C T 0.020005 -4.1115e-06
9:78050363 T C 1.686832 1.2458e-05
9:78053246 G A 0.031605 -2.0060e-05
9:78056033 A G 0.034920 1.1692e-05
9:78056077 G T 0.118239 9.8202e-06
9:78056188 C T 0.048920 -4.3040e-06
9:78056718 C T 0.199563 -1.2991e-05
9:78057385 A G 1.216677 4.5384e-06
9:78058008 A G 0.099346 -8.4098e-05
9:78061074 C T 0.521570 1.5394e-05
9:78065538 A G 1.637780 6.1375e-05
9:78066372 A G 0.050549 8.0981e-07
9:78066774 A C 1.920703 1.4968e-05
9:78066797 T C 0.071277 1.8647e-05
9:78068052 A C 0.355839 -1.2213e-05
9:78068222 T C 0.245817 2.2709e-05
9:78071849 G C 0.025873 1.2907e-06
9:78076816 A G 0.787389 1.0734e-05
9:78086894 A G 0.115285 -2.5431e-06
9:78088243 C T 0.810752 4.5507e-05
9:78096921 C T 0.046064 -3.4820e-05
9:78099461 A G 1.318244 2.8799e-05
9:78103065 T C 0.302632 -1.0525e-05
9:78108701 C T 0.106207 2.1576e-05
9:78108811 C T 1.148742 5.2362e-05
9:78109025 C T 0.024496 -9.8217e-06
9:78109495 A G 0.051939 1.6228e-05
9:78111182 G A 0.021813 -1.0147e-05
9:78118454 A G 0.058950 9.1584e-06
9:78123492 G A 0.053234 1.3129e-05
9:78124245 G A 0.034950 1.2826e-07
9:78146849 G A 0.046646 1.2541e-05
9:78148660 A G 0.100366 -2.8183e-06
9:78160186 G A 0.341434 -6.4299e-06
9:78160432 T G 0.393580 -9.1108e-06
9:78161395 C A 0.322871 -2.8268e-05
9:78162179 A G 0.840103 5.2269e-05
9:78162965 A G 0.173218 -2.0702e-06
9:78171186 C T 0.360313 3.8472e-07
9:78186044 C T 0.236104 -4.4015e-06
9:78186155 C T 1.292001 4.7529e-06
9:78188741 A G 0.065916 -2.2813e-05
9:78191069 G A 0.286901 -3.3946e-06
9:78193004 G A 0.096103 -1.9871e-05
9:78199135 G T 0.026913 4.1736e-05
9:78210520 T C 0.128228 1.3265e-05
9:78212128 T G 0.218887 -8.4960e-06
9:78212385 G A 0.129819 1.4772e-05
9:78213768 C T 0.811874 7.4269e-06
9:78214657 C T 0.105962 4.6536e-05
9:78215586 C T 0.817266 -7.7306e-06
9:78215844 G C 1.301367 1.2873e-05
9:78218093 A G 0.079008 7.7319e-06
9:78219141 T C 0.115897 7.1063e-06
9:78220433 T C 0.031513 -2.6912e-05
9:78221715 T C 0.055295 -1.0429e-05
9:78226419 T C 0.690749 -9.1632e-06
9:78229053 C A 0.641764 -1.3246e-05
9:78229293 G C 0.039992 -1.3580e-05
9:78230032 C A 1.600813 -9.6660e-06
9:78231455 G A 0.984378 -3.9815e-06
9:78242522 C G 0.392873 1.6056e-05
9:78249275 G C 0.053595 -1.8281e-06
9:78251818 T C 0.053469 -1.3612e-05
9:78253387 T C 0.285585 3.0205e-06
9:78256549 C T 0.074354 3.0544e-05
9:78258206 C T 0.079675 -6.7133e-06
9:78262569 A G 0.068109 -4.3425e-06
9:78263565 T C 0.246191 1.0864e-05
9:78264816 G A 0.125681 -2.6656e-06
9:78265898 T C 0.234306 -1.3365e-05
9:78269461 T G 0.364413 -2.0564e-05
9:78270691 C T 0.105782 7.8595e-06
9:78272095 C T 1.169644 1.2210e-06
9:78272263 A G 0.072437 8.6288e-06
9:78275028 G A 0.033073 6.6523e-06
9:78276149 T A 0.057712 -2.7688e-05
9:78276675 T C 0.137900 9.3458e-06
9:78279866 T C 0.444238 5.3833e-06
9:78281009 C T 0.202422 7.2014e-06
9:78281841 T C 0.162947 9.4681e-06
9:78286541 G A 0.041457 9.1511e-06
9:78286685 A C 0.378917 8.7999e-07
9:78291861 T G 0.804650 -2.7612e-05
9:78299053 T G 0.085713 7.0112e-06
9:78304647 A G 0.039166 1.5033e-05
9:78307440 A G 0.188772 9.7720e-06
9:78308605 T C 1.644736 -1.6073e-06
9:78311917 A G 1.467387 -1.3923e-06
9:78313939 A C 1.394264 -6.5805e-06
9:78314725 C T 0.306191 6.1181e-06
9:78325474 T C 0.129292 1.7529e-05
9:78328451 A C 0.070985 -3.3093e-06
9:78328762 A G 0.203160 -9.3563e-06
9:78330608 C A 0.195677 1.0011e-05
9:78333453 G A 0.332180 -9.3769e-06
9:78334062 C T 0.580594 8.2371e-06
9:78335122 C T 0.223338 -5.7260e-06
9:78336615 A G 0.023952 -2.1992e-05
9:78340598 T A 0.085652 -2.4122e-05
9:78344733 G C 0.056029 2.3721e-06
9:78347070 G A 0.052735 -1.1736e-05
9:78347525 T C 0.118535 3.1271e-06
9:78348570 C T 0.312399 -6.6768e-06
9:78362435 A G 0.046663 5.0716e-06
9:78367156 C A 0.143360 -3.2477e-06
9:78368784 C A 0.297501 -2.3380e-05
9:78399612 A G 0.195908 -6.1504e-05
9:78414099 A C 0.181268 -1.4554e-05
9:78416813 A G 1.613746 -2.0797e-05
9:78418889 A G 0.089572 1.2637e-05
9:78424849 T C 0.234550 -3.8900e-06
9:78425925 A G 0.153859 1.1031e-05
9:78426314 T C 0.174503 1.8343e-05
9:78427250 C T 0.163341 2.3170e-05
9:78453441 A G 0.164082 -1.6977e-05
9:78455040 A G 0.024071 1.9947e-05
9:78458935 C T 0.236420 2.9790e-05
9:78460404 C T 0.132505 8.5986e-06
9:78460823 T C 0.213271 -2.1794e-05
9:78467797 A G 0.063886 6.7579e-06
9:78468808 C T 0.067197 3.9464e-06
9:78473830 G A 0.030201 -1.5487e-05
9:78475435 C A 0.300334 -1.0927e-04
9:78477848 C G 0.391020 -2.7490e-06
9:78480271 A G 0.272975 9.1971e-06
9:78481635 G T 1.704895 -3.4314e-05
9:78494853 A G 0.442524 -5.8608e-06
9:78497748 T C 1.560648 4.1787e-06
9:78499574 T C 0.799791 2.9706e-06
9:78500816 A G 0.054132 1.2218e-05
9:78503246 A G 0.182234 1.7317e-05
9:78504107 G C 0.537260 2.1621e-06
9:78504729 C T 0.636386 -6.0862e-05
9:78505075 T G 0.042576 2.4977e-05
9:78506145 A G 0.138522 1.9038e-06
9:78506187 C T 0.273540 -3.3575e-05
9:78508851 G A 0.080763 -2.7983e-05
9:78509414 T C 1.595003 -1.4492e-05
9:78509529 C T 0.422527 -7.6907e-05
9:78510093 A C 0.021854 -2.4771e-06
9:78513109 T C 1.050290 -1.6341e-05
9:78515195 G A 0.267311 2.3816e-05
9:78525051 G T 0.081864 -1.4992e-05
9:78527649 T C 0.027474 1.6507e-05
9:78529571 C T 0.606321 3.8217e-06
9:78531801 A G 0.053183 -7.3552e-07
9:78532403 T C 0.047897 1.5187e-05
9:78536089 C T 1.414948 -2.1135e-06
9:78536862 A G 0.070169 5.7968e-06
9:78542257 G A 0.138057 -1.4925e-05
9:78542286 A G 0.237801 1.5209e-05
9:78545919 A G 0.036674 -1.0110e-06
9:78548707 G A 0.324822 1.2786e-05
9:78548817 G A 0.148191 -1.9048e-05
9:78549910 C A 0.074392 1.4968e-05
9:78555026 G A 1.038605 6.6678e-06
9:78555624 T G 0.194959 -1.7068e-05
9:78557137 C A 1.133732 -6.6882e-06
9:78557301 C T 0.534823 1.2526e-05
9:78558097 A G 0.166088 2.2759e-05
9:78561308 T G 1.356648 8.1297e-06
9:78566510 A G 0.337130 -5.3615e-06
9:78570960 C T 0.447995 6.4334e-06
9:78572403 C T 1.515223 7.1975e-06
9:78574029 T C 0.269752 -5.0856e-06
9:78581799 C A 1.626417 1.7897e-06
9:78596109 C T 1.528077 1.6377e-05
9:78598542 A G 0.281804 -3.0554e-05
9:78598605 G A 0.636926 -1.8352e-05
9:78598961 A C 1.326879 3.4317e-06
9:78607097 A G 0.494463 -4.1293e-05
9:78612090 T C 1.907334 8.8056e-06
9:78615183 T C 0.023595 2.3288e-06
9:78615618 T C 0.908038 3.0362e-05
9:78619412 T C 0.024234 -3.5157e-05
9:78619511 T G 0.041253 -2.0229e-06
9:78621540 T C 0.062944 -1.6136e-05
9:78626324 C T 0.222331 2.1412e-05
9:78628198 C T 1.108998 2.2479e-05
9:78633723 A G 0.060061 -6.1538e-06
9:78634961 C T 0.100291 -3.2946e-06
9:78635649 T C 0.094750 6.7710e-05
9:78635836 A G 0.103453 1.8815e-06
9:78636027 C T 0.032835 -1.1300e-05
9:78636452 A G 0.029674 -1.6245e-06
9:78638797 T C 0.028800 -7.0645e-06
9:78639947 A G 0.186647 9.9915e-07
9:78640399 G T 0.612679 -6.8962e-06
9:78641526 C T 0.237974 -2.8062e-05
9:78643750 G T 0.160152 -1.2429e-05
9:78644071 T C 0.241707 -1.6757e-05
9:78645762 A G 0.096990 -2.4186e-05
9:78647201 A G 0.066164 1.1342e-05
9:78650313 A T 0.027998 1.8775e-06
9:78651290 C T 0.308571 5.7220e-06
9:78651919 G T 0.382392 -1.6424e-05
9:78652209 G A 1.770872 1.3265e-05
9:78656310 T C 0.656479 1.3591e-05
9:78657636 A G 1.958617 7.4209e-06
9:78657751 G A 0.485913 -1.9943e-05
9:78657775 A G 0.083833 5.3555e-07
9:78657975 T C 0.533181 2.5558e-05
9:78659547 C T 1.010781 3.2317e-05
9:78663605 G A 0.318111 1.2961e-05
9:78663657 T C 0.094705 1.1542e-05
9:78665776 G T 0.801134 1.4940e-05
9:78666399 C T 0.168121 -1.9935e-05
9:78668541 C T 0.487334 8.0047e-06
9:78669207 T C 0.059884 -7.1899e-06
9:78669572 C T 0.086451 2.3572e-06
9:78671654 G A 0.069989 -1.3676e-05
9:78672201 G A 0.073688 1.2532e-05
9:78673256 A C 0.024934 1.2546e-05
9:78681166 A C 0.039972 1.7617e-05
9:78683749 G A 1.306171 -3.1929e-05
9:78688079 G A 0.163623 -2.7724e-05
9:78697395 G T 0.363424 -1.4449e-05
9:78701451 T C 0.045830 -2.2638e-05
9:78703577 T C 0.658389 -4.7451e-06
9:78705560 A G 0.073514 4.3285e-06
9:78706207 T C 0.126810 4.5804e-06
9:78715843 A G 0.027967 1.4915e-06
9:78717171 T C 0.103066 1.2280e-05
9:78718544 T C 0.526323 5.9550e-06
9:78721268 T G 1.218394 -8.4711e-06
9:78727251 A C 0.197349 -6.5921e-06
9:78728836 C T 0.136928 1.6955e-05
9:78743514 T C 0.021528 2.1497e-05
9:78743863 G A 1.062645 -3.0579e-06
9:78745177 A G 0.313117 7.9492e-06
9:78747147 T C 0.041274 1.4577e-05
9:78747787 T C 1.227741 -1.0272e-05
9:78748382 A G 0.108471 -5.0908e-06
9:78750423 C T 0.067384 5.0485e-06
9:78750707 T C 0.459418 3.0411e-05
9:78751632 C T 0.542329 9.5632e-06
9:78751683 G A 0.468723 2.6302e-05
9:78752170 A G 1.660171 2.8466e-05
9:78757498 A G 0.658236 3.8596e-05
9:78762118 T C 0.976721 -5.3884e-06
9:78765001 T C 0.351593 -2.0753e-05
9:78766994 T C 0.085193 1.0884e-05
9:78767690 T C 0.020671 1.1243e-05
9:78768525 C T 0.034886 2.4389e-06
9:78770518 A G 1.368412 -1.3521e-05
9:78774586 G T 0.503021 1.9247e-05
9:78778550 T C 0.400241 -2.4394e-05
9:78779483 G A 0.357610 3.1120e-05
9:78781260 T C 1.772375 7.8568e-06
9:78783530 A G 0.073368 2.3191e-05
9:78787761 T C 1.213186 -1.3674e-05
9:78790376 T C 0.148841 1.2283e-05
9:78791237 T C 0.024921 -2.0711e-06
9:78791312 C T 0.108012 1.2038e-05
9:78793421 T G 0.051480 -4.9655e-05
9:78797500 G A 1.670669 3.9123e-05
9:78798170 T G 0.362945 -8.8990e-06
9:78798348 A G 0.196088 1.2661e-05
9:78800281 A G 0.299358 -1.8938e-05
9:78801100 G A 0.118803 -3.4256e-05
9:78806162 C G 0.235754 -6.9564e-06
9:78808034 G A 0.412575 2.6195e-05
9:78810344 C T 0.622749 2.2348e-05
9:78811377 C T 0.425403 7.3202e-06
9:78811959 T C 0.022656 6.0178e-06
9:78812175 C T 0.066405 -2.6709e-05
9:78814800 A G 0.146451 -1.1695e-05
9:78815413 T C 0.069924 -1.0845e-05
9:78816016 C T 0.411338 -6.2390e-06
9:78816252 T G 0.466173 3.1784e-06
9:78817490 G C 1.423380 1.1071e-05
9:78820011 A G 1.927873 1.1754e-05
9:78821235 C T 0.059946 -3.1683e-06
9:78822218 G A 0.221702 7.8707e-06
9:78822993 A G 1.967841 1.7085e-05
9:78823635 G A 0.691922 -4.9540e-05
9:78824255 A C 0.040098 -4.1979e-08
9:78825890 C A 0.674634 -4.6341e-05
9:78829342 G A 0.064311 -5.1471e-06
9:78830536 C T 0.111790 -3.3267e-05
9:78831375 T G 0.029905 6.2925e-07
9:78836702 G A 0.592215 6.2514e-06
9:78837654 A C 0.192586 -2.9251e-05
9:78838039 T C 0.087930 -3.3633e-05
9:78844395 T C 0.139512 4.6143e-05
9:78848208 A G 0.071457 -2.2674e-06
9:78850923 T C 0.849456 1.7047e-05
9:78853916 C G 0.240816 -1.3386e-06
9:78862155 T G 0.031159 8.8440e-06
9:78863548 C T 0.945076 2.2788e-05
9:78866046 C T 0.178385 2.8172e-06
9:78867547 T C 0.021653 -3.3028e-06
9:78868816 C T 1.104524 -1.7671e-05
9:78869524 C A 1.232833 -1.5343e-05
9:78872846 G A 0.504258 2.7797e-05
9:78873330 G T 0.051616 1.3517e-05
9:78875382 C G 1.204578 -4.9354e-06
9:78881142 C T 1.821557 7.4136e-06
9:78882833 T C 0.445883 2.5968e-05
9:78885239 A G 0.033383 4.8164e-06
9:78885333 A G 0.032873 -2.6549e-05
9:78885928 G A 1.358630 1.3470e-06
9:78888101 T C 0.079053 -1.2643e-05
9:78888137 A G 0.905618 -2.3433e-05
9:78898227 C T 1.935505 -5.1516e-06
9:78898645 C A 0.144764 -1.3656e-05
9:78901112 T C 0.982715 4.1260e-06
9:78903677 C T 0.517123 -1.3918e-05
9:78904508 A C 0.532898 2.4755e-06
9:78906150 G A 0.524344 3.1588e-06
9:78906322 A C 0.037983 -3.2810e-06
9:78906740 G T 0.036898 -7.0431e-06
9:78907594 A G 0.530199 2.5304e-05
9:78907993 A G 0.399241 2.8826e-05
9:78909617 T A 0.132811 4.8379e-06
9:78910273 A G 0.467914 1.1432e-05
9:78912932 T G 0.378512 2.6764e-05
9:78915359 G A 0.156065 -2.2123e-06
9:78917238 A G 0.031323 -3.2466e-06
9:78917340 A G 0.942835 -3.7822e-05
9:78917527 T C 1.605230 -1.2177e-05
9:78923773 C T 0.046652 -3.9574e-06
9:78925814 A C 1.876818 1.7552e-05
9:78931265 T C 0.168917 -1.2050e-05
9:78931893 G A 1.820870 3.5712e-06
9:78932693 G A 0.923847 5.2646e-06
9:78932928 T G 0.305226 -1.9218e-05
9:78936492 G A 0.676381 2.0746e-06
9:78937619 T C 0.122795 -2.6684e-06
9:78938186 C G 0.691521 1.0960e-06
9:78938628 G A 1.098313 -2.4417e-05
9:78939606 G A 0.265628 -2.2332e-05
9:78939654 T G 0.089630 1.4077e-05
9:78940072 T C 0.051637 -4.8722e-06
9:78940080 C A 0.397079 -2.9734e-05
9:78942944 C G 0.030415 -3.3035e-06
9:78945053 G A 0.254616 9.4885e-06
9:78947699 C G 0.047237 -9.1121e-06
9:78948362 G A 1.835102 1.2037e-05
9:78950040 T C 1.492495 6.7764e-06
9:78955657 T C 0.714840 -3.7726e-06
9:78956690 A C 0.570194 -4.6642e-06
9:78957609 T C 0.037956 2.4347e-06
9:78959679 A G 1.152190 -1.1200e-06
9:78961388 G A 0.581829 6.0783e-06
9:78962056 A G 0.091914 -4.1241e-06
9:78964720 T G 1.775608 -1.0202e-06
9:78965376 T C 0.433205 4.2972e-06
9:78965505 C T 0.488850 9.0079e-06
9:78969059 A C 0.581774 1.1219e-05
9:78970502 A G 0.038404 -1.4062e-05
9:78971253 C T 0.389524 1.1274e-05
9:78973431 A G 0.026961 1.1790e-05
9:78975569 A G 0.358685 1.9302e-05
9:78976710 C T 0.245114 4.0806e-06
9:78982517 C T 0.171460 6.6656e-06
9:78985790 C T 0.059510 -5.3620e-06
9:78989528 A G 1.216572 -1.4626e-05
9:78998465 A G 0.215930 -1.1830e-05
9:79003781 G A 1.894453 -7.8978e-06
9:79004213 T C 0.529815 -2.8157e-05
9:79009347 A G 0.337273 3.9716e-06
9:79028286 G T 0.794987 -2.2741e-05
9:79052631 G A 0.069404 -1.1487e-05
9:79052688 A G 0.059623 1.1180e-06
9:79055143 G A 0.878110 -2.4733e-05
9:79058979 T C 0.099999 -3.0463e-06
9:79065851 A C 0.062768 7.5456e-06
9:79070888 A G 0.023625 1.1976e-05
9:79078287 A G 0.149052 1.2733e-05
9:79080616 A C 0.550611 -2.9904e-05
9:79083814 G A 0.045493 -2.5167e-06
9:79097144 C T 0.504578 1.9979e-06
9:79102496 C T 0.381712 2.4655e-05
9:79102943 T C 0.279873 9.9762e-06
9:79103361 T C 0.205553 8.3479e-06
9:79118329 A G 0.412810 -3.4924e-06
9:79124906 A G 0.472749 9.8802e-06
9:79131926 A G 0.037830 2.0980e-05
9:79141138 G A 0.310421 6.5553e-06
9:79142093 T G 0.397599 -8.0804e-06
9:79144818 A G 1.089191 1.4285e-05
9:79150662 G A 1.290916 1.8427e-05
9:79150866 A C 0.473898 -8.0370e-07
9:79151864 G A 1.360242 3.7076e-06
9:79156992 C T 0.212329 -3.0868e-05
9:79157877 G T 0.659392 -4.2528e-06
9:79158829 C T 0.122026 -7.0576e-07
9:79162020 T C 1.205914 -2.1676e-05
9:79164867 G A 0.081365 1.3932e-05
9:79168025 G A 0.872731 -4.5292e-06
9:79168621 G A 0.066310 5.7611e-06
9:79175162 T C 0.100043 2.5770e-05
9:79176853 G A 0.264316 -1.1894e-05
9:79178350 T C 0.097323 1.9580e-05
9:79179679 T C 0.077363 -1.9051e-05
9:79198957 T C 0.264367 -1.2010e-05
9:79199818 G A 0.136741 2.8632e-06
9:79201074 G A 1.100074 -6.7555e-06
9:79202665 A C 0.581625 3.5144e-06
9:79206744 T C 0.062652 5.7442e-06
9:79212435 T C 0.049678 -3.8840e-05
9:79212932 C A 0.875312 -2.9061e-06
9:79219334 G A 0.741532 1.8871e-05
9:79222584 A G 0.064787 2.2954e-05
9:79225328 C A 0.517140 1.0472e-05
9:79228042 A G 0.134626 1.2470e-05
9:79230242 A C 1.809838 -2.8840e-05
9:79233313 T C 1.396837 -6.3184e-05
9:79235953 A G 0.213937 -5.5520e-06
9:79236165 A G 1.693897 -1.7850e-05
9:79243280 G A 0.460037 -2.2114e-06
9:79253347 C T 0.462019 -3.2588e-05
9:79258395 C T 1.169410 -3.4670e-05
9:79270224 T C 0.047774 -7.6434e-06
9:79274466 C T 0.057324 -8.9145e-06
9:79277117 C T 0.384068 6.2310e-05
9:79277564 A G 0.114224 -5.5193e-07
9:79282054 C T 0.444200 -2.2793e-05
9:79282730 G C 0.097313 -2.7331e-06
9:79297906 C G 1.426103 1.5401e-05
9:79300111 T G 1.847338 -1.5116e-06
9:79304835 T C 0.156545 -2.8444e-06
9:79306257 G C 1.974223 -1.4539e-05
9:79306574 T C 0.027576 1.0094e-05
9:79306790 T G 0.244400 3.9922e-05
9:79308693 C T 1.480772 3.0559e-05
9:79312705 C T 0.050814 -2.4951e-05
9:79314699 C T 0.053139 1.0895e-05
9:79318367 C T 0.328127 -7.0170e-06
9:79318824 C T 0.053666 -3.0040e-06
9:79319799 A G 0.024921 -3.7689e-06
9:79319874 A C 0.037242 -2.2955e-05
9:79320095 G T 0.325047 2.0108e-05
9:79320640 T C 1.510460 3.1395e-05
9:79321871 T C 1.240745 8.7365e-06
9:79322068 T G 1.187262 1.0393e-05
9:79322674 G A 1.514689 3.2028e-05
9:79322710 T C 0.049226 -2.9719e-05
9:79322921 T G 0.030962 -1.3130e-05
9:79323348 A G 0.031557 -1.7171e-05
9:79324408 C T 0.099367 1.2703e-05
9:79324741 C T 1.163331 6.4491e-06
9:79324955 T C 0.270378 2.3665e-05
9:79329857 A C 0.336579 -5.1110e-07
9:79331065 C A 0.027063 8.1712e-06
9:79338123 A G 1.261861 -2.2109e-05
9:79340206 G A 0.323483 1.1894e-05
9:79344013 T C 0.027134 8.9679e-06
9:79354432 G A 0.038275 -1.4174e-05
9:79360956 A G 0.061285 2.7519e-05
9:79363674 G A 0.242717 1.0499e-05
9:79366824 G T 1.087409 -4.3886e-05
9:79371255 T C 0.052602 -1.6051e-06
9:79373589 T G 0.030221 1.3525e-05
9:79382773 T C 0.156827 -2.7494e-07
9:79385790 C T 0.060384 1.7921e-05
9:79386445 G A 0.887493 7.9086e-05
9:79387472 A G 0.143867 1.9993e-05
9:79392717 C T 0.297709 8.8298e-05
9:79395872 G A 0.390565 -2.6121e-05
9:79396072 G T 0.437241 4.8356e-05
9:79398525 T C 0.034971 6.3699e-06
9:79400055 T C 0.138621 2.0330e-05
9:79401745 C T 0.036497 2.2510e-05
9:79404589 G A 0.159764 2.2412e-05
9:79408144 C T 0.543050 2.1775e-06
9:79411492 C T 0.050532 1.7596e-05
9:79414574 A C 0.286013 3.6282e-05
9:79416985 A G 0.083197 -2.1529e-05
9:79418127 C T 0.041434 -1.4972e-05
9:79418448 A G 0.127854 2.1238e-05
9:79420976 C T 0.112361 -2.7430e-05
9:79424007 A G 0.029565 7.7720e-06
9:79425692 A G 0.300310 3.1620e-06
9:79426642 T C 1.607943 -4.2750e-06
9:79429425 G A 0.966196 7.7400e-06
9:79434362 C G 0.156810 1.3159e-05
9:79437366 T C 0.070257 -4.9608e-06
9:79440805 T C 0.316823 2.5404e-05
9:79451775 G A 0.869195 2.4594e-06
9:79453107 C T 1.233595 2.9440e-06
9:79454301 T C 1.887751 7.3108e-06
9:79454501 G C 0.229791 -2.4068e-06
9:79455165 A G 0.079495 -4.7410e-06
9:79455225 G A 1.564275 9.0660e-08
9:79459478 T G 0.471681 -4.6983e-05
9:79460804 C T 0.098721 -1.1563e-05
9:79461163 T C 0.068360 5.9773e-06
9:79465455 T C 0.025737 -4.3041e-06
9:79466610 G A 0.433899 -2.2425e-05
9:79466888 G A 0.091731 -7.6343e-06
9:79467459 G A 0.479878 -2.2129e-05
9:79467863 C T 0.109722 -2.7901e-07
9:79469334 C T 1.438207 6.0786e-05
9:79470845 G T 0.454563 1.8368e-05
9:79471439 T C 0.063053 2.1189e-05
9:79471562 T C 1.110889 1.8232e-05
9:79477390 T C 0.103960 9.2741e-07
9:79477693 A G 0.130220 -1.3917e-05
9:79483520 A G 0.177692 2.2569e-05
9:79488840 G A 0.023867 4.3832e-06
9:79490679 A G 0.035997 1.0872e-05
9:79492615 G A 0.029922 -1.6991e-05
9:79504918 T G 1.081317 -8.6731e-06
9:79512709 C T 0.285837 -1.2493e-05
9:79513254 A G 0.084016 -7.1276e-06
9:79513833 T C 0.230406 -3.2145e-06
9:79514651 C A 0.043491 -1.9968e-05
9:79515295 C T 0.846964 -8.8070e-06
9:79515389 T C 1.037061 -1.2905e-05
9:79525598 T C 1.256054 -7.5114e-06
9:79531868 T C 0.203350 -1.4007e-05
9:79541800 T C 0.040495 -1.4396e-05
9:79544474 G A 0.064845 -4.3227e-06
9:79546061 C T 1.901582 6.1456e-06
9:79546711 C T 0.049110 -2.1571e-06
9:79547858 G A 0.028599 2.7774e-05
9:79549339 G C 1.211037 2.2570e-05
9:79553789 T G 0.141504 -8.1714e-06
9:79553840 C T 0.078135 3.5119e-05
9:79561604 T G 0.076227 2.4739e-05
9:79561644 T C 1.280995 7.6142e-06
9:79561669 A G 0.069214 -8.7883e-06
9:79568713 A G 0.191974 -1.9678e-06
9:79573095 C T 0.102318 -2.2329e-06
9:79573279 C T 0.030071 -1.0627e-06
9:79575486 G A 0.929889 5.7570e-06
9:79576956 A G 0.787542 1.1186e-05
9:79577445 G A 0.056910 9.0384e-06
9:79578016 T C 0.211874 -4.9479e-05
9:79582369 G T 0.805676 -5.3934e-06
9:79585848 T C 0.043195 -4.0171e-06
9:79592158 G A 0.110620 -4.2917e-06
9:79592987 C A 0.602221 2.4751e-06
9:79597422 A G 0.083761 -7.3711e-06
9:79598280 G A 0.172776 -4.7805e-06
9:79600199 G T 0.168733 -1.2620e-05
9:79600922 G A 0.340373 -1.4359e-05
9:79605093 T C 0.027600 8.4806e-06
9:79606878 G T 0.045915 4.7722e-06
9:79606915 A G 0.059677 1.0189e-05
9:79607056 C T 0.660263 -2.9712e-05
9:79611384 G A 0.083245 -7.2118e-06
9:79613622 T C 0.170681 -1.2449e-05
9:79613935 C G 0.164820 -4.4633e-06
9:79618260 A G 0.024458 5.2945e-06
9:79623352 G T 0.048498 -4.7716e-06
9:79625808 C T 0.102879 -1.6848e-05
9:79629718 G T 0.068959 -8.7068e-06
9:79632331 G A 0.068697 1.4463e-05
9:79637460 C T 0.031408 -1.5162e-06
9:79639933 G A 0.088698 -2.6200e-06
9:79640450 C A 0.404055 -1.0287e-05
9:79644102 T C 0.838219 6.9973e-06
9:79646546 A C 1.594003 -1.3366e-05
9:79646774 A G 0.122377 -8.5725e-06
9:79656879 A G 0.109202 1.8761e-05
9:79659150 A G 0.020872 -1.2123e-05
9:79661589 T G 0.961184 6.0325e-06
9:79665627 C T 0.516960 -2.5003e-05
9:79667495 T C 1.354296 -4.5112e-06
9:79669154 G A 0.144050 -3.6637e-06
9:79669904 A G 0.061969 -2.2344e-05
9:79672131 A G 0.136088 -1.7745e-05
9:79681044 C T 0.076289 2.6730e-06
9:79687706 C T 0.135299 -2.2780e-05
9:79697289 T C 0.135561 -2.5176e-05
9:79698833 A C 1.256132 4.2030e-06
9:79703539 A G 0.027545 -8.9113e-06
9:79703658 T C 0.461108 4.8120e-06
9:79704768 A G 0.533687 2.0440e-05
9:79706957 T C 1.343861 9.8867e-06
9:79713122 T C 0.026597 -3.6337e-06
9:79715140 C T 0.037480 1.5581e-05
9:79741636 G A 1.939629 -2.8517e-05
9:79746338 A G 0.097425 3.1448e-05
9:79748222 G A 0.024880 -5.0977e-06
9:79753361 T C 0.037350 -3.0015e-05
9:79762089 G T 0.037687 1.6922e-05
9:79763065 T C 0.339996 -7.7580e-07
9:79763338 T C 0.188830 -3.5626e-05
9:79763758 T G 0.938103 2.6818e-05
9:79769511 A G 0.047346 1.2860e-05
9:79773615 T C 0.241258 -1.4381e-05
9:79775253 T C 0.030690 3.1982e-05
9:79781237 C T 0.037133 -1.0648e-05
9:79782635 A G 0.051667 8.7784e-06
9:79782992 G A 0.215634 -1.3974e-05
9:79791793 T C 0.996111 5.9845e-06
9:79797302 A G 0.033434 -6.0925e-06
9:79827791 A G 0.439407 1.5684e-05
9:79840178 G T 0.216847 -9.3682e-06
9:79842262 C A 0.043242 -4.2994e-07
9:79850670 G A 0.032037 -2.1424e-05
9:79866936 G T 0.023581 -5.4274e-06
9:79891006 C T 0.065436 -6.6428e-06
9:79891789 C T 0.078091 1.1297e-05
9:79919444 A G 0.182513 -2.5071e-05
9:79927180 A G 0.099509 3.4351e-05
9:79929722 T C 0.088069 2.3547e-06
9:79938069 A G 0.025679 8.5924e-06
9:79958175 T C 0.023268 -5.3125e-06
9:79985181 T C 0.026624 2.3364e-05
9:79990047 A G 1.063193 5.4531e-06
9:79993871 A G 0.071845 -1.4593e-05
9:79994834 G A 0.183182 2.6777e-05
9:80011268 A G 0.037714 2.2705e-06
9:80013456 G A 0.064569 -3.2916e-06
9:80016905 A G 0.061656 -8.3663e-06
9:80020874 A C 0.025767 -2.9976e-06
9:80022675 T C 0.619339 -1.9256e-05
9:80023009 A G 0.114574 -2.3198e-05
9:80031864 T C 0.064376 -1.3914e-05
9:80034959 A T 0.075976 -6.2539e-06
9:80037385 A T 0.137536 -1.1933e-05
9:80042378 T C 1.130210 -8.0162e-06
9:80044563 A G 0.683412 6.3909e-06
9:80048378 C T 1.304403 -8.4538e-06
9:80051546 T C 0.062268 1.1355e-05
9:80052660 T C 0.155610 -6.4482e-05
9:80053953 G A 0.541901 -1.7308e-05
9:80060264 A G 0.234659 -2.2234e-06
9:80060848 T C 0.237042 1.1838e-05
9:80061581 A T 0.031768 -1.5159e-05
9:80061642 A G 0.782541 -2.8631e-06
9:80062197 C T 0.334638 1.2380e-07
9:80063225 A G 0.056787 1.6918e-06
9:80064971 C G 0.074847 -1.6023e-05
9:80066070 G A 0.277806 1.0133e-05
9:80068782 G A 0.047016 9.7662e-06
9:80069828 G C 0.747883 -1.8614e-05
9:80070459 A G 0.117766 -1.2551e-05
9:80070995 T C 0.377907 -1.1576e-05
9:80071833 T G 1.398718 -1.0743e-05
9:80074580 T C 1.107128 -7.3987e-06
9:80075831 A G 0.025339 6.3042e-06
9:80076442 G T 0.600011 -3.8398e-06
9:80079605 T C 0.622423 -1.0479e-05
9:80086190 T C 1.053275 -9.2630e-06
9:80086725 G A 1.775469 -5.0053e-06
9:80100872 G A 0.044378 2.4536e-05
9:80103894 C T 0.038731 -2.0058e-05
9:80109558 C T 0.130312 2.0658e-05
9:80117008 A G 0.046034 -1.6992e-05
9:80117967 T C 0.042314 -2.9724e-06
9:80120547 A G 0.033675 -6.1959e-06
9:80122022 G A 0.408699 -1.0309e-05
9:80124810 G A 0.750280 -2.3235e-05
9:80125731 G T 0.384659 -2.2328e-05
9:80126470 C A 0.043508 3.7466e-06
9:80127963 G A 0.028854 -6.7183e-06
9:80130358 A C 0.333516 -1.9312e-05
9:80130502 C T 0.426521 -2.0890e-05
9:80134405 G A 1.171378 5.4432e-06
9:80135654 T C 0.063760 -8.3221e-06
9:80135894 A G 0.269650 -2.9177e-06
9:80136533 T C 1.607253 -1.7970e-05
9:80137434 T C 1.196690 -1.9529e-05
9:80137479 A G 0.117892 1.7067e-05
9:80137775 C G 0.224898 6.3991e-06
9:80141674 A G 1.314922 -1.4333e-05
9:80142046 C T 1.941819 -6.8813e-06
9:80145629 T C 0.029218 -5.2386e-06
9:80146398 T C 0.024605 -2.9440e-06
9:80147744 G C 0.214559 -3.2820e-06
9:80148490 T C 0.104011 -6.9420e-06
9:80148522 T C 0.122251 1.5653e-05
9:80148655 A C 0.175431 1.8260e-05
9:80157381 G T 1.088701 -1.1103e-05
9:80159886 T G 0.045214 1.1539e-06
9:80160297 A G 0.415598 3.1321e-05
9:80164373 T G 0.095824 3.2443e-05
9:80166530 G A 0.048427 9.0589e-06
9:80169316 G A 0.211245 1.2149e-05
9:80175025 A G 0.027732 -5.1075e-06
9:80178626 C T 0.048954 5.5708e-07
9:80180741 G A 0.173252 2.2438e-05
9:80182841 A G 1.068656 7.7633e-06
9:80183769 A G 0.059497 2.6157e-05
9:80186307 G T 1.461240 1.2689e-05
9:80187960 C T 0.026709 -1.6582e-05
9:80189180 T C 0.038775 -3.2115e-05
9:80196611 T G 1.165102 -1.6880e-06
9:80206590 C T 1.318064 -2.2295e-05
9:80207561 C A 1.466401 1.8848e-05
9:80209067 A G 0.136231 9.9846e-06
9:80210750 C T 1.558132 -6.6984e-07
9:80211104 A G 0.261372 -2.2293e-06
9:80214651 A C 0.061459 -1.4819e-05
9:80215964 T G 1.132770 4.3242e-07
9:80217926 A T 1.200579 -4.4885e-06
9:80233206 T C 0.074245 -1.2549e-05
9:80234417 T G 0.319509 -4.0607e-05
9:80235345 A G 0.047523 1.8782e-05
9:80257930 T C 0.037330 -1.3773e-05
9:80258796 C T 0.026957 -2.4632e-06
9:80260747 G T 0.039112 1.6915e-05
9:80271468 C T 0.058545 8.2008e-06
9:80277522 C A 0.247725 -1.1642e-06
9:80278825 T C 0.126239 -4.2988e-05
9:80287843 G A 0.312858 2.0692e-05
9:80288463 G A 0.310870 3.8857e-05
9:80292007 G A 1.072766 -2.3040e-05
9:80293075 T C 0.071146 2.7984e-05
9:80293657 A C 1.011179 -1.4907e-05
9:80295316 T C 0.105711 2.1180e-05
9:80296507 G A 1.442990 5.4530e-05
9:80304231 G T 0.042097 -8.0588e-06
9:80325895 G T 0.026716 2.0795e-06
9:80327800 T C 0.092227 -1.3098e-05
9:80330193 C A 1.436326 4.2518e-05
9:80340387 T C 1.828180 4.2048e-05
9:80340793 T C 0.076918 2.8977e-06
9:80342602 T C 0.024027 6.3298e-06
9:80348566 A G 0.021976 -2.8883e-05
9:80399974 C T 0.070274 3.5713e-05
9:80411420 C T 0.254399 4.5284e-05
9:80417164 C T 0.049148 2.2558e-06
9:80422239 G C 0.040006 4.7749e-05
9:80423146 G T 0.099282 6.5563e-06
9:80443178 C T 1.375813 2.0223e-05
9:80453512 A G 0.087505 5.3966e-06
9:80454629 A C 1.556561 1.2979e-05
9:80458763 T C 0.122982 1.7199e-05
9:80463011 T C 0.249214 1.6911e-05
9:80463841 A G 0.030915 1.5305e-05
9:80469565 G A 0.172555 2.3056e-05
9:80469747 T G 1.403913 2.7357e-05
9:80471849 A G 0.032530 -4.6822e-06
9:80473698 T C 0.108869 -1.4284e-05
9:80487778 G A 0.055941 7.0267e-06
9:80513081 G C 0.021936 1.8571e-06
9:80513194 C T 0.091907 3.5304e-05
9:80520544 T C 1.491948 9.4096e-06
9:80529013 A T 0.034158 -5.2704e-06
9:80530822 C T 0.089766 -1.8235e-06
9:80535902 C T 1.838508 3.6698e-05
9:80546679 T C 0.066773 -1.3439e-05
9:80549034 A G 0.057882 -7.3755e-07
9:80561678 C A 0.042015 -3.2170e-06
9:80563566 C T 0.036534 2.0696e-05
9:80567348 G C 0.377238 -1.3171e-06
9:80583521 T C 0.086644 -1.5179e-05
9:80603074 C T 0.113258 -1.2591e-05
9:80612160 C T 0.365386 -1.2728e-05
9:80618374 G A 0.933584 8.9483e-08
9:80623095 A C 0.557656 5.5157e-06
9:80625644 A G 0.236400 3.6299e-06
9:80630501 G A 0.049277 2.6738e-06
9:80632975 C T 0.074548 -2.2664e-05
9:80649589 G A 0.063624 1.0259e-05
9:80650658 A C 0.438948 1.1494e-05
9:80650674 G T 0.110297 -1.0291e-05
9:80666458 C T 0.058837 -8.4818e-06
9:80666525 G T 0.096739 3.3503e-05
9:80687926 T C 0.100795 2.0204e-05
9:80688066 G A 0.207124 1.9206e-05
9:80689497 T C 0.033175 2.2667e-05
9:80696435 A G 0.068676 -1.5629e-05
9:80719552 G A 0.239099 -1.9865e-06
9:80724067 T G 0.051514 5.9755e-06
9:80724707 C G 0.178701 3.5703e-05
9:80730947 C A 0.028110 4.4652e-06
9:80731668 C T 0.305188 8.3893e-06
9:80741327 G A 0.060928 1.7495e-05
9:80742208 A G 0.036059 3.5647e-06
9:80744047 C T 0.038758 1.2092e-05
9:80755065 C T 0.518432 5.1096e-05
9:80760491 A C 0.031387 1.9337e-05
9:80760580 G A 0.073477 -4.2201e-05
9:80766503 G A 0.202184 1.6685e-05
9:80768457 T C 0.128340 7.1591e-06
9:80771315 C T 0.064189 -5.6528e-07
9:80780372 A G 0.026848 -1.7843e-05
9:80781401 C T 0.260817 8.0007e-06
9:80783576 G T 0.456464 -1.4067e-06
9:80783963 T C 0.053693 -1.0106e-06
9:80805624 A G 1.002213 6.2528e-05
9:80831262 G C 0.020134 -7.6220e-06
9:80833535 C T 0.105989 -5.6059e-06
9:80835033 T C 0.045163 1.4716e-05
9:80837939 C T 0.809477 -2.4427e-05
9:80840388 G T 0.070339 -1.3832e-05
9:80854422 G A 0.056746 -7.5865e-06
9:80856061 G C 1.916334 1.3351e-05
9:80861141 T C 0.170253 3.9987e-05
9:80868859 A G 0.117763 -3.8830e-06
9:80871798 A G 0.038574 1.9273e-05
9:80887648 T C 0.071019 -1.3632e-05
9:80901335 G T 0.051596 8.3039e-06
9:80904608 C T 0.033094 -1.0029e-05
9:80905745 G T 0.145033 -4.4414e-06
9:80909407 T C 0.756114 -1.6158e-05
9:80912823 A G 0.309241 -2.3598e-05
9:80914187 C G 1.318128 -1.1668e-05
9:80920757 T C 1.544369 9.4171e-06
9:80922433 T C 0.117913 2.2413e-06
9:80923250 T C 0.176509 -1.5525e-05
9:80924008 C A 0.511333 1.4459e-05
9:80932515 A C 0.391425 1.0395e-05
9:80932789 G T 1.448324 -1.7271e-05
9:80933558 C T 1.130237 -1.5047e-05
9:80937977 T G 0.035409 1.5200e-05
9:80940650 T C 0.211857 -2.7841e-07
9:80945165 T C 0.573128 -8.4179e-06
9:80946806 C T 0.092577 1.8140e-05
9:80950444 T C 0.032067 5.2566e-07
9:80958008 T C 0.024900 -1.0281e-05
9:80961734 T C 1.690426 -2.8291e-06
9:80966290 T C 1.356019 -4.6214e-06
9:80966396 G A 0.258349 -1.3928e-05
9:80971777 C T 0.031911 -1.0045e-07
9:80974449 G A 0.222777 2.3333e-05
9:80980751 C T 0.133810 3.2567e-06
9:80985742 C T 0.485971 -6.4783e-06
9:81011500 T C 0.104640 -3.1375e-05
9:81013826 C T 0.128867 3.1816e-06
9:81014825 G C 0.118899 -2.0307e-06
9:81015060 C G 0.050440 -7.9051e-06
9:81016729 T C 0.020562 6.3360e-06
9:81022942 A G 0.030139 1.6938e-05
9:81026221 T C 0.208651 3.7817e-05
9:81044633 T C 0.096171 -1.0396e-05
9:81055181 T C 0.069288 2.7686e-05
9:81056559 T C 0.122659 -2.3607e-06
9:81058418 C T 0.076846 -1.8099e-05
9:81059643 C T 0.634380 3.3796e-06
9:81062916 T C 0.105316 -5.1564e-06
9:81065791 T C 0.064141 3.6276e-05
9:81067137 A C 0.746445 -4.4959e-06
9:81067248 C A 0.026542 -9.9158e-06
9:81067911 A G 0.089939 -9.1264e-06
9:81088181 T C 0.930062 -2.0823e-06
9:81090051 G A 0.050287 -5.4307e-06
9:81102145 A G 0.083656 -1.0071e-05
9:81103454 T G 0.352878 1.4708e-05
9:81108303 A G 0.056862 7.9706e-07
9:81110217 C T 0.033944 -6.7281e-06
9:81117884 A G 0.038809 -2.6284e-05
9:81133164 A G 1.560413 9.1679e-06
9:81134246 T C 0.085958 -1.6980e-05
9:81144942 G C 0.079790 5.4985e-06
9:81145300 C T 0.035192 -9.6159e-06
9:81146143 C T 0.281815 -7.0965e-06
9:81158247 T C 1.969915 5.0118e-06
9:81159236 C A 1.937906 1.0019e-05
9:81162435 T C 0.353245 3.4546e-05
9:81165373 A G 1.969323 7.1011e-06
9:81165505 G C 0.069866 -2.2023e-06
9:81166583 G T 0.797683 -1.8071e-05
9:81171705 G T 0.448736 -1.5696e-05
9:81179317 A C 0.424872 2.0969e-05
9:81179936 G A 1.950407 9.5394e-06
9:81182662 A G 0.129013 4.7417e-06
9:81184722 C G 0.058688 1.9497e-05
9:81187666 T C 0.634580 -3.1207e-05
9:81187857 C G 0.857789 -2.8305e-05
9:81188738 A G 1.469597 -1.0178e-05
9:81189439 G A 0.531855 -1.9669e-05
9:81193775 G A 1.314936 1.3737e-05
9:81194256 G A 0.253957 4.5095e-06
9:81200120 C A 0.062822 3.5838e-05
9:81207653 G A 0.042970 1.7275e-05
9:81211517 G A 0.082922 2.1082e-05
9:81214033 C T 1.328304 5.2752e-06
9:81217449 C G 0.053982 -9.8200e-06
9:81219689 T C 0.115764 1.9678e-05
9:81223022 G A 0.500773 -1.0500e-05
9:81223506 G A 0.543662 -8.2193e-06
9:81224661 A G 0.157136 -3.5663e-06
9:81225091 G A 0.421928 -1.2758e-05
9:81231055 A G 0.654738 -2.9545e-06
9:81238255 G C 1.660803 4.4953e-05
9:81240595 A G 0.690895 1.7611e-06
9:81241344 G T 0.147885 1.1339e-05
9:81241721 T C 1.164844 -6.0505e-05
9:81251845 C T 0.140107 5.9907e-06
9:81272613 G A 0.058786 3.5129e-06
9:81283795 A G 0.316483 2.0901e-05
9:81288241 G T 0.649971 7.9379e-06
9:81290584 A G 0.358005 -3.6429e-05
9:81295919 C T 1.341152 -2.5272e-05
9:81306530 C T 0.054363 -5.2484e-06
9:81310680 C A 0.658284 -3.7794e-06
9:81317347 G A 0.061938 -7.3437e-06
9:81324293 C A 0.086485 2.9235e-06
9:81329348 C G 0.049331 -1.1185e-05
9:81339569 A G 1.360844 7.4065e-05
9:81348300 C T 1.720558 -2.5647e-05
9:81354038 C T 0.063063 -2.4014e-05
9:81355897 G C 0.491652 3.1701e-05
9:81359983 G A 1.131094 2.4425e-05
9:81365967 C T 0.098554 -2.7257e-06
9:81366176 G A 0.895561 4.6427e-05
9:81368654 G A 0.032730 -1.4508e-05
9:81380185 G A 0.429738 1.1472e-05
9:81385044 C T 0.237529 -1.9428e-05
9:81386827 G C 0.379560 -4.7594e-06
9:81387331 T C 0.287550 -4.1106e-05
9:81388657 C T 0.419949 -2.4699e-05
9:81394990 G A 0.320491 6.7948e-07
9:81397058 T C 0.544414 -1.3887e-05
9:81398486 T G 0.189710 5.3660e-06
9:81410498 C A 0.052415 8.3716e-07
9:81419611 T G 0.326417 1.2810e-05
9:81422176 T C 0.037792 -1.3146e-05
9:81422258 A G 0.417236 -4.4751e-06
9:81426723 T C 0.042919 1.9901e-05
9:81426970 T C 0.480205 -2.6863e-05
9:81427038 T G 1.895619 1.2068e-06
9:81427178 A T 0.044412 5.6367e-07
9:81427313 A G 0.045493 -2.0209e-06
9:81427764 T C 1.681865 -6.5974e-05
9:81428710 A G 0.153798 2.5009e-05
9:81429929 G A 0.153597 1.8817e-05
9:81429978 A C 0.033968 -3.4299e-05
9:81430540 G A 0.287809 1.4949e-05
9:81434734 T C 0.036273 -3.5407e-05
9:81436959 A G 0.873210 -7.3851e-07
9:81451389 T G 0.051079 2.9180e-05
9:81465004 A G 0.028504 -1.1729e-05
9:81469029 A C 1.443432 2.6531e-06
9:81473494 G A 0.052265 -2.1515e-05
9:81473823 T C 0.331445 1.6272e-05
9:81477269 C A 0.269439 1.7017e-05
9:81483350 A G 0.044789 1.0490e-05
9:81483765 G T 0.048665 -1.2346e-06
9:81483995 A G 0.812507 1.4318e-05
9:81484521 G T 0.659535 7.4214e-07
9:81496978 G A 0.230481 -1.2718e-05
9:81497917 T C 0.056240 3.7821e-05
9:81499714 T C 0.156868 1.8105e-05
9:81508462 C T 0.130846 -2.9319e-06
9:81509603 A G 0.170807 2.7046e-06
9:81509767 C T 0.034328 -6.9870e-07
9:81511386 T C 0.060592 2.6393e-05
9:81512228 A G 0.050297 -8.1289e-06
9:81513907 A G 0.118161 -1.6278e-05
9:81538492 G A 0.648639 7.6428e-06
9:81543866 T C 0.800366 7.7717e-06
9:81548252 A C 0.097928 -1.2845e-05
9:81551548 A C 0.026563 -4.4983e-06
9:81551593 T G 0.091455 -1.4240e-05
9:81553624 G A 0.093906 -1.3388e-05
9:81568457 T C 0.278394 3.5233e-05
9:81574189 T C 0.022014 -2.1412e-06
9:81576069 G A 0.030184 3.1503e-05
9:81576121 T C 0.536149 -1.0430e-05
9:81576409 T C 0.082707 8.7088e-06
9:81580861 C A 0.714507 -9.1481e-06
9:81581521 T C 1.883192 -1.8333e-05
9:81584845 C T 0.031890 7.5879e-06
9:81587907 T C 0.771750 -4.5858e-06
9:81591540 G A 0.329732 -1.1223e-05
9:81593303 A G 0.705208 3.1817e-06
9:81598703 C T 0.039353 -6.1032e-06
9:81598741 T C 0.184947 2.2390e-05
9:81601411 T C 0.049699 1.5141e-05
9:81619159 A G 0.020304 1.3177e-07
9:81625167 C T 0.088657 1.4316e-05
9:81625681 A G 1.606926 -1.2248e-06
9:81626352 C T 0.399942 -2.5505e-05
9:81626544 C G 0.374426 3.4584e-05
9:81628944 C T 1.498441 1.5508e-07
9:81629735 C T 0.078570 -5.9275e-06
9:81630579 C G 0.052571 2.0312e-05
9:81633695 C T 0.426957 -2.0016e-07
9:81634304 C A 0.865945 1.2564e-05
9:81635735 G A 0.223984 -1.4709e-05
9:81636767 C G 0.708741 9.8291e-06
9:81639046 A C 0.138091 -9.9511e-06
9:81645946 T A 0.071318 -9.9859e-06
9:81646233 G T 0.100757 -1.0696e-05
9:81650610 A G 0.043310 -1.7646e-05
9:81651946 A G 1.681505 -1.3930e-05
9:81665542 G A 1.523624 3.5758e-07
9:81666982 G T 0.334413 1.2982e-06
9:81670700 G T 1.829767 2.6780e-06
9:81670783 G A 0.054360 3.4517e-05
9:81673970 A G 1.400108 1.7769e-05
9:81693322 C T 0.083003 -1.0835e-05
9:81694169 T C 0.088756 -6.4002e-06
9:81694374 C A 0.290535 -1.1830e-06
9:81694401 G A 0.029997 -8.4630e-06
9:81694589 A C 0.055896 1.4208e-05
9:81695862 C T 0.133079 5.0086e-07
9:81696557 C T 0.205696 -2.3035e-07
9:81699430 T C 0.282226 1.1560e-05
9:81708955 G A 0.031720 -1.1684e-06
9:81710137 T G 0.023109 1.3474e-05
9:81710863 C T 0.035066 4.3721e-06
9:81721086 G A 0.374453 -8.0389e-06
9:81727018 C T 0.412109 1.1462e-05
9:81728112 T C 1.354265 9.0540e-06
9:81729460 C T 0.633237 3.3612e-06
9:81729483 T C 0.043749 3.9072e-06
9:81731204 A G 0.223171 -8.6828e-06
9:81746161 A G 0.042474 1.4909e-05
9:81747659 C T 0.085397 1.6391e-06
9:81755215 T C 0.025023 -8.2059e-06
9:81758387 G A 1.092628 -2.4466e-05
9:81760571 G T 0.555976 1.3788e-06
9:81765125 A G 0.041376 -7.0225e-06
9:81765846 T G 0.769455 2.2637e-05
9:81768039 G T 0.029847 8.1473e-06
9:81768362 C T 0.120503 7.4073e-06
9:81770023 C G 0.059929 -2.5443e-05
9:81770724 T C 0.507512 -2.5724e-05
9:81773439 G A 0.633975 3.7899e-06
9:81773811 G A 0.144686 5.7668e-06
9:81778157 T C 0.023663 -3.9167e-05
9:81778487 C T 0.161529 -5.8004e-06
9:81780127 T C 0.036259 1.1962e-05
9:81780791 C T 0.033930 -1.8418e-05
9:81780968 T C 0.035821 -5.3193e-06
9:81781169 T C 0.057505 8.0097e-06
9:81782713 G A 0.194990 -2.1733e-05
9:81790293 G A 1.218333 -1.2856e-05
9:81800482 A G 0.049563 6.8039e-06
9:81804904 T C 0.174238 -1.1640e-05
9:81810498 T C 0.041386 4.7436e-06
9:81811031 T C 0.988662 7.9478e-08
9:81821528 G T 0.094046 -2.2885e-05
9:81821747 C T 0.304305 5.9035e-06
9:81831942 C T 0.409165 4.3657e-06
9:81834372 C T 0.022388 2.5186e-06
9:81836494 T A 0.055964 7.2533e-06
9:81837587 G A 0.374259 -1.2823e-05
9:81839609 G A 1.470467 6.0630e-06
9:81840621 G A 1.799033 1.3097e-05
9:81856494 G A 0.128585 2.6652e-05
9:81866882 G T 0.584171 8.9394e-06
9:81866992 G C 1.369160 -2.0864e-07
9:81869419 A G 0.732468 -9.5870e-06
9:81870811 A G 1.230749 5.6857e-06
9:81870937 C A 0.114169 7.3474e-06
9:81873321 A G 0.354938 -1.5855e-05
9:81873674 G A 0.049318 -1.8056e-05
9:81874755 C T 0.183162 -1.7936e-05
9:81875470 G A 1.607446 -1.0768e-05
9:81877286 A G 1.602445 -6.9724e-06
9:81879723 A G 0.085492 -6.1428e-06
9:81879781 A C 0.020576 8.6631e-06
9:81882606 G A 0.710311 -7.8329e-06
9:81883055 G A 0.115604 -3.0852e-06
9:81885878 C T 0.168271 -1.4439e-06
9:81889358 C G 1.009200 -2.7027e-05
9:81893227 A G 0.048223 -2.4250e-06
9:81893629 A G 0.025692 1.4914e-05
9:81894224 A C 0.426793 8.4486e-06
9:81897365 C T 0.127242 -4.9084e-05
9:81897420 G A 0.221284 1.9868e-05
9:81906766 C T 0.142582 -3.3137e-06
9:81910256 A G 0.033488 3.3783e-06
9:81910701 A C 0.727878 -1.8256e-05
9:81914599 C T 0.093614 5.7351e-07
9:81926600 T G 0.849316 -3.1474e-05
9:81930308 G A 0.472419 -6.8586e-06
9:81931265 T C 0.052476 -8.2480e-06
9:81932554 G A 0.096749 6.4898e-06
9:81938480 C T 0.185481 2.1547e-05
9:81944739 T C 0.322341 2.1226e-06
9:81951599 T C 0.970190 -1.7736e-05
9:81952128 T C 0.136034 -2.5774e-05
9:81957798 T C 0.556588 -7.2675e-06
9:81961322 A G 1.448974 3.1085e-05
9:81965838 G A 0.855504 4.6012e-05
9:81970841 T C 0.216429 2.3320e-05
9:81974784 T C 0.104776 2.0313e-05
9:81974820 A G 0.156460 -4.1399e-05
9:81975239 A G 0.061210 -1.5023e-05
9:81986093 T C 0.066001 -3.2146e-05
9:81986590 G A 0.628199 2.8516e-05
9:81988929 A G 1.408621 3.3714e-05
9:81992843 G A 0.051317 7.0488e-07
9:82005106 A G 0.259158 -7.5871e-06
9:82006446 A G 0.450262 3.1841e-05
9:82011447 T C 0.455556 3.0437e-05
9:82014391 G A 0.073423 -3.0391e-05
9:82018559 G A 0.079515 -1.3831e-05
9:82024615 G A 0.060979 -4.9481e-06
9:82027191 A G 0.264459 -3.3431e-06
9:82032914 C T 1.712137 1.0130e-05
9:82039362 G A 0.234768 -2.6382e-05
9:82040514 A G 0.613457 2.8142e-05
9:82041874 A C 0.134762 4.8895e-05
9:82042518 C T 0.235754 -2.6681e-05
9:82045693 C T 0.045989 2.6712e-05
9:82064780 A G 0.313409 7.7776e-06
9:82067997 A G 0.092798 6.0750e-05
9:82073559 G T 0.021310 -5.6836e-06
9:82076465 C T 0.219595 -2.3205e-05
9:82082216 A G 0.022684 -4.5849e-06
9:82105101 A G 0.191940 3.6714e-05
9:82105931 A C 0.050640 -9.8369e-07
9:82108266 A G 0.030000 -2.1600e-06
9:82115395 A G 0.134385 1.0225e-05
9:82116305 C A 0.446713 2.3864e-05
9:82118180 T G 0.032377 -9.3246e-06
9:82119932 T C 0.069979 1.4939e-05
9:82124370 T C 0.056464 2.7260e-05
9:82134073 G A 0.082568 2.6102e-05
9:82138053 A G 0.554514 2.0471e-05
9:82150852 G A 0.078142 3.1203e-05
9:82154623 G C 0.027709 -1.4714e-05
9:82158636 A C 0.041882 -2.3903e-05
9:82165005 G A 0.322983 -1.8636e-05
9:82171138 T C 0.216762 -8.6718e-06
9:82173056 C A 0.343389 -2.0064e-06
9:82173731 G A 0.138958 1.4585e-05
9:82179623 G A 0.307358 -3.4258e-05
9:82195974 G A 0.132386 2.2424e-05
9:82196374 G A 0.043375 9.5361e-06
9:82197961 A G 0.042273 1.3933e-05
9:82207794 G C 0.167836 -3.8040e-05
9:82209680 T G 0.036810 3.9869e-05
9:82211578 G C 0.080593 -2.7575e-05
9:82217647 T C 0.272193 -3.4381e-05
9:82240968 G A 0.212166 -3.2266e-05
9:82243701 C T 0.354092 3.6688e-05
9:82246687 A G 0.065515 2.3969e-06
9:82248758 A G 0.074419 -8.4280e-06
9:82249719 C T 0.021429 1.9416e-06
9:82250706 A C 0.099207 1.5491e-05
9:82263161 T C 0.036127 2.5681e-05
9:82278318 A G 0.087909 9.8830e-06
9:82279767 T C 0.201990 -2.5722e-05
9:82289153 T G 1.281040 -1.0856e-05
9:82303940 T C 0.022405 -1.3716e-05
9:82307401 T C 1.795796 -2.3486e-05
9:82310330 A G 0.043895 1.4191e-05
9:82319399 A T 0.022714 -1.4566e-05
9:82326860 G A 0.058035 -2.3576e-05
9:82330804 T C 0.031309 1.2605e-05
9:82330916 C T 0.062516 7.1142e-06
9:82331554 A G 0.045894 3.4312e-06
9:82333010 C T 0.207583 4.6676e-05
9:82333505 G A 0.279911 6.6204e-06
9:82335878 G A 0.044344 9.9475e-07
9:82336478 T C 0.361306 2.2777e-05
9:82338952 C A 0.096477 1.7167e-05
9:82345385 A C 0.238634 -2.0598e-05
9:82345881 A G 1.611648 -4.2454e-05
9:82346273 C T 0.106479 -2.5145e-05
9:82352082 T C 0.074759 2.1457e-05
9:82352255 T C 1.271438 -2.0553e-05
9:82354453 T G 1.083374 6.9397e-07
9:82354788 T C 0.204911 -7.3044e-06
9:82357604 G T 0.097038 -2.1178e-05
9:82359246 T C 1.283151 -2.0560e-05
9:82362495 G T 1.404623 6.4852e-06
9:82379253 G A 1.550958 1.0371e-06
9:82384214 A G 0.069696 2.4182e-06
9:82384426 A G 0.084703 1.0613e-05
9:82387265 C T 1.269875 1.8584e-05
9:82387889 G A 0.104616 1.5621e-05
9:82401209 C A 0.043253 1.5737e-05
9:82409471 A G 0.038768 -5.1223e-06
9:82415489 T G 0.054394 -1.9580e-05
9:82421252 A G 0.125617 -1.9678e-05
9:82421342 G A 0.022935 5.1398e-06
9:82423836 C T 0.031710 1.9386e-07
9:82429048 T C 0.028232 -1.5326e-05
9:82430749 C T 0.479457 -1.5936e-05
9:82431282 A G 0.046890 1.4628e-05
9:82431317 A G 0.023003 -6.2022e-06
9:82432934 T C 0.059833 7.5586e-06
9:82433182 C T 0.847950 -3.6862e-05
9:82433798 G A 1.105850 -5.1829e-05
9:82435303 G C 0.041634 -6.7520e-06
9:82441486 C T 1.548028 -1.5711e-05
9:82443001 A G 0.056529 2.2065e-05
9:82445976 T C 0.393594 -1.7090e-05
9:82457250 G A 1.391772 -2.7627e-05
9:82465583 C T 0.502001 -4.7572e-06
9:82477975 A G 0.220427 -1.9435e-05
9:82479380 G A 0.491220 1.1222e-05
9:82481458 C T 0.469774 -1.7812e-05
9:82489319 A G 0.095719 -1.4276e-05
9:82492741 T C 0.469060 -1.9758e-05
9:82494339 A G 0.037990 -6.0270e-06
9:82494427 A G 0.257248 -2.5160e-05
9:82504794 G A 0.075500 4.6144e-06
9:82506113 G A 0.093822 8.7297e-06
9:82517172 T G 1.300062 -1.1305e-04
9:82517509 C T 0.107516 -3.6078e-06
9:82519215 C G 0.160754 6.9512e-07
9:82519485 A G 0.592249 8.8359e-06
9:82527822 A G 0.079246 -2.3182e-05
9:82539504 T G 0.678557 -4.3128e-06
9:82539540 A G 0.043334 1.2082e-05
9:82540497 C A 0.642699 3.9418e-06
9:82546692 C T 0.037548 7.0121e-06
9:82547647 A C 0.283651 -7.1599e-06
9:82551188 T C 0.068241 1.6960e-05
9:82551552 A G 0.043858 8.1609e-06
9:82552147 T G 1.156895 -1.0369e-06
9:82559518 A C 0.020661 3.1202e-06
9:82562265 T C 0.199026 -2.3784e-05
9:82574385 A C 0.043875 8.4501e-06
9:82575186 G T 0.555721 2.2908e-06
9:82579552 G A 1.392758 -2.2207e-06
9:82586009 T C 0.577439 9.0059e-06
9:82591934 G C 0.055604 5.4239e-06
9:82593787 A G 0.704831 -1.1065e-06
9:82597404 A G 1.578745 1.1436e-05
9:82602984 C A 0.037388 -1.7964e-05
9:82603623 G A 0.736266 2.9271e-05
9:82606417 A G 0.195548 8.4857e-06
9:82606687 A G 0.900140 2.6451e-05
9:82611447 A G 0.373776 1.1755e-05
9:82613116 A C 0.059585 8.9245e-06
9:82614033 C T 1.649444 -2.0529e-05
9:82622793 A C 1.115356 -1.5980e-05
9:82626402 T C 0.141905 3.4587e-06
9:82642431 G T 0.041213 -2.3219e-06
9:82652022 A G 0.025271 1.2104e-05
9:82654332 A G 0.408074 9.4009e-06
9:82664168 G A 0.529094 -1.0760e-05
9:82665402 C T 0.106829 9.0781e-06
9:82666796 T C 0.022561 -9.3886e-06
9:82671789 G A 0.029439 -5.4790e-06
9:82680131 C T 0.143435 2.1573e-06
9:82681969 T C 0.132664 6.3780e-06
9:82685059 T C 0.064797 -9.0513e-07
9:82687374 T G 0.236645 1.6598e-05
9:82690543 G A 0.324775 -2.5261e-05
9:82708008 A G 0.133219 1.6848e-05
9:82726068 A C 0.540983 -1.1053e-07
9:82727367 G A 0.455461 7.2207e-05
9:82729052 T C 0.087124 -1.9571e-06
9:82740305 A G 0.024703 2.9273e-06
9:82741990 G C 0.143826 -2.0123e-05
9:82763003 C A 0.215807 -1.1308e-05
9:82773244 C T 0.196435 -1.2594e-05
9:82776693 C T 0.280907 5.3190e-06
9:82778577 T G 0.150418 -5.6435e-06
9:82781926 T A 0.197105 -1.2791e-05
9:82787551 G C 0.105408 -5.5871e-06
9:82794607 C A 0.044385 -1.7652e-05
9:82797922 C T 0.030163 -2.8690e-05
9:82807503 A G 0.713364 3.6592e-05
9:82823178 T C 0.068466 4.3600e-05
9:82832580 A G 0.042545 1.9396e-06
9:82849521 G A 0.804034 -8.9719e-06
9:82851844 C T 0.129098 -6.4050e-06
9:82852354 G A 0.693550 2.6085e-05
9:82857051 A C 0.034427 2.2636e-05
9:82861579 G A 0.208746 -4.4893e-06
9:82867161 G C 0.023744 1.8099e-05
9:82871465 T G 0.036395 -9.9958e-06
9:82873446 C T 0.188537 -1.8126e-05
9:82884212 T C 1.644300 7.7544e-06
9:82898019 G A 0.043875 -1.3732e-06
9:82900810 C T 0.628229 -9.2242e-06
9:82902744 G A 0.052350 2.1098e-06
9:82906146 G A 0.030190 -3.0065e-05
9:82907401 T C 0.041984 -4.5988e-06
9:82909158 C T 0.032914 -9.9961e-06
9:82917653 T C 0.219051 -4.3297e-06
9:82921399 A C 0.027406 1.3361e-06
9:82923309 G A 0.169359 1.6201e-06
9:82924528 C T 1.121183 2.8646e-05
9:82937200 A G 0.271544 -1.0195e-05
9:82944202 G A 0.119854 -4.8281e-06
9:82950716 T G 0.294197 -7.2672e-06
9:82952311 C T 0.712950 3.3880e-05
9:82953946 G A 0.036932 -4.1090e-05
9:82967238 C T 0.081392 8.0994e-06
9:82970155 A G 0.037738 1.9763e-06
9:82970765 A G 0.028966 -1.6237e-05
9:82972697 G C 0.372145 5.9648e-05
9:82977776 A C 0.121846 6.4460e-06
9:82980562 A G 1.104075 3.1015e-05
9:82989464 T C 1.101444 3.2518e-05
9:82993853 T C 1.346388 5.6670e-06
9:83001762 G T 0.077948 1.0507e-05
9:83018126 C T 0.021215 -4.9300e-06
9:83019793 G C 0.027032 2.2463e-05
9:83021572 T C 0.316483 -1.3980e-07
9:83032179 G A 0.022633 4.2402e-06
9:83033220 T C 0.030272 -2.5375e-05
9:83035152 G A 0.263313 -2.3723e-05
9:83040460 G A 0.805986 2.1105e-05
9:83043843 G A 1.706578 8.4589e-06
9:83048416 A C 0.024707 -8.3613e-07
9:83062899 G A 0.169213 -3.9189e-05
9:83064189 A G 0.312420 6.0588e-06
9:83075900 A G 0.044164 8.3664e-06
9:83080862 C T 0.104752 1.9034e-05
9:83083001 T C 0.107900 1.5432e-05
9:83088290 C T 0.172555 -2.6859e-05
9:83095816 G A 0.224939 -6.5711e-06
9:83098924 G T 0.235985 1.2890e-05
9:83105091 G A 1.790724 9.4081e-06
9:83106390 C A 0.316143 2.6866e-06
9:83109040 G T 0.118494 1.8261e-05
9:83110346 G A 0.101135 2.1739e-05
9:83120961 A G 0.021691 7.3291e-06
9:83122882 T C 0.420099 -3.5841e-05
9:83132301 T C 0.243570 1.0729e-05
9:83153557 G T 1.824821 5.7247e-06
9:83162551 T G 1.583277 -5.1614e-06
9:83162962 T G 0.116947 9.3451e-07
9:83163547 C T 1.467697 -6.9427e-06
9:83164953 G A 0.657430 1.5101e-05
9:83171575 G A 0.163402 1.2678e-05
9:83179097 A G 0.029466 8.9611e-06
9:83182626 C T 0.701812 2.7855e-06
9:83189397 A G 0.029208 8.3028e-06
9:83196050 A G 0.548211 1.0852e-05
9:83202379 C T 0.043926 3.3772e-06
9:83203376 T G 1.570174 3.2814e-05
9:83206233 A G 0.167574 -1.5970e-05
9:83213617 T C 1.036681 1.6745e-05
9:83221319 G C 0.080219 -1.6603e-06
9:83223431 A C 0.036246 5.7061e-06
9:83234155 G A 0.204503 -1.1082e-05
9:83235779 A G 0.335709 1.0804e-05
9:83236779 A G 0.133841 1.3544e-05
9:83246808 T G 0.046578 6.6871e-06
9:83249302 G A 0.088766 9.6552e-06
9:83251989 A G 0.035753 5.3091e-07
9:83257787 T C 0.263993 1.3767e-05
9:83280349 C A 0.724444 7.6217e-06
9:83288846 G T 0.200307 -1.6486e-05
9:83290065 T G 1.602442 2.2731e-05
9:83294109 G A 1.245362 1.4081e-05
9:83303742 G C 0.046068 4.3225e-06
9:83306719 G A 0.075711 -2.3541e-06
9:83311763 T C 1.608215 2.0465e-05
9:83316409 T C 0.022000 -8.7087e-06
9:83317675 C T 1.444282 2.3011e-06
9:83318683 T C 0.030483 -1.3299e-05
9:83324173 A G 0.035654 5.9052e-06
9:83328823 G A 0.053517 -8.3163e-06
9:83329826 G A 0.043423 -6.0277e-06
9:83329878 T G 0.172038 -9.0353e-06
9:83330832 C T 0.239184 1.6934e-05
9:83335013 T C 0.198849 -1.9786e-05
9:83341394 T C 0.063991 -3.2313e-06
9:83343614 A G 0.258703 2.6552e-05
9:83344347 C T 0.541636 4.7523e-06
9:83368287 A C 0.144771 2.1001e-05
9:83369895 C T 0.164313 2.0390e-05
9:83373344 G T 0.032414 -1.7149e-05
9:83374357 G A 0.037327 1.3766e-05
9:83376367 T G 0.072335 -1.3987e-05
9:83377498 A G 0.036263 9.2788e-06
9:83383466 T C 0.046816 2.1625e-06
9:83384450 C G 0.108924 -3.6918e-06
9:83392308 G A 0.059997 -7.4387e-06
9:83402594 C T 0.029789 -4.9876e-06
9:83404401 T C 0.085115 5.5515e-06
9:83412267 G A 0.120303 -2.7881e-06
9:83418350 G T 0.027987 8.3670e-06
9:83419885 A G 0.239436 -2.9707e-06
9:83424663 G A 0.158932 3.2835e-05
9:83442267 C T 0.230709 -3.0029e-05
9:83447633 A G 1.023153 4.3679e-05
9:83451849 T C 0.222719 3.6653e-06
9:83456384 A G 0.046945 -4.5771e-05
9:83459788 A C 0.051569 1.5603e-05
9:83460397 C T 0.330242 3.1601e-05
9:83461010 C A 0.233541 1.3947e-05
9:83461125 A G 0.123475 1.2931e-05
9:83469025 C G 0.038258 -2.3587e-05
9:83482092 C T 0.030231 1.2299e-05
9:83486370 T C 0.198883 -1.5977e-05
9:83488864 C T 0.161900 1.4469e-05
9:83493357 A G 0.032978 8.2693e-06
9:83501795 T C 0.081793 1.9510e-05
9:83503893 T C 0.842724 -5.3200e-06
9:83509366 C G 0.149313 2.5837e-05
9:83511565 C T 0.048808 -1.7081e-07
9:83518373 G A 0.445469 -6.0463e-06
9:83527822 A G 0.088786 3.7571e-06
9:83536207 C G 1.961167 -5.3873e-06
9:83543110 G A 0.032438 8.2855e-06
9:83543989 T C 0.594099 9.4080e-06
9:83549248 T A 0.033152 6.0431e-06
9:83573349 A G 0.046414 2.9639e-07
9:83581679 G A 0.150626 2.3273e-05
9:83590995 G A 0.061142 -1.0183e-05
9:83593898 A C 0.702165 -2.0123e-05
9:83603802 T C 0.488296 -9.3034e-06
9:83615318 C T 0.979468 -1.0582e-07
9:83616135 A G 0.071393 -3.3359e-06
9:83618979 A C 1.717964 -1.3378e-05
9:83622555 A G 1.468652 -1.1830e-05
9:83642762 C T 0.074582 9.6091e-06
9:83651386 A G 1.720280 -1.5058e-05
9:83658169 T C 0.063886 5.2898e-06
9:83660446 G A 0.176189 -1.4587e-05
9:83664707 G T 0.051769 -3.9767e-07
9:83677992 A G 0.126980 1.1278e-05
9:83689422 A G 0.055186 -1.7826e-06
9:83694231 C T 0.503004 -2.9183e-06
9:83697212 G A 1.726943 -1.6993e-05
9:83697280 C T 0.058878 -1.5085e-05
9:83702684 A C 0.042681 5.2796e-06
9:83708307 A G 0.185413 -8.2558e-06
9:83710930 G A 0.200501 2.4973e-05
9:83714924 G T 0.314419 -1.1628e-05
9:83718162 T C 1.711440 -8.2335e-06
9:83718941 G A 0.562344 -1.7775e-05
9:83725889 G A 0.062883 1.7268e-05
9:83732562 T C 0.074626 9.8668e-06
9:83740296 A G 0.769937 -1.6570e-05
9:83749077 A G 0.056712 8.8066e-06
9:83755558 A C 0.231219 3.8839e-06
9:83763800 C T 0.992347 -1.5868e-05
9:83767612 G A 0.122638 6.8411e-06
9:83771337 A G 0.100744 8.8398e-06
9:83774885 A G 1.127419 -1.0019e-05
9:83784119 G A 0.026539 6.1564e-06
9:83788284 G A 0.064767 -8.4289e-06
9:83789241 C T 0.046030 1.5591e-06
9:83789262 A G 0.072399 -2.3362e-06
9:83789393 C A 1.722646 -3.7309e-06
9:83806837 G A 0.097626 -7.8683e-07
9:83809075 A G 0.132158 8.2591e-06
9:83813940 G A 0.043375 1.7872e-05
9:83816811 T C 0.096970 -1.8658e-05
9:83829357 A G 0.668912 6.0380e-06
9:83840718 C T 0.028987 2.0839e-06
9:83848710 T G 0.663577 1.6679e-05
9:83854495 A G 0.042290 5.3666e-06
9:83875344 C T 0.098928 9.9520e-06
9:83875560 C T 0.385842 3.6679e-06
9:83908705 T C 0.543445 -1.0116e-05
9:83910592 T C 0.034376 1.0466e-05
9:83932977 C T 1.405184 1.4643e-05
9:83935053 C A 1.913209 3.2309e-05
9:83935133 C T 0.419599 3.2385e-05
9:83957038 G A 0.102154 9.4851e-06
9:83961287 G A 0.439944 -3.2615e-06
9:83964775 C T 0.033264 2.2721e-06
9:83985424 G A 0.748111 -5.0038e-06
9:83986038 C T 0.036857 6.5293e-06
9:83986413 C A 1.435136 2.3748e-06
9:83995471 C A 0.078906 6.1589e-06
9:84004514 G A 0.372097 1.3069e-06
9:84005903 T G 0.067129 4.4421e-06
9:84006221 A G 0.228471 -8.5814e-06
9:84008633 A G 1.402332 1.4496e-05
9:84011052 C T 1.922586 5.0654e-05
9:84011111 T C 1.068095 8.7595e-07
9:84012482 T C 1.328515 1.1114e-05
9:84013099 C A 0.157344 3.2764e-05
9:84014759 T A 0.052979 -2.5625e-06
9:84015037 T C 0.343555 1.1530e-05
9:84023378 T C 0.068931 -1.8318e-05
9:84023973 C T 0.090585 1.1652e-05
9:84034160 T C 0.055257 1.9486e-05
9:84034276 A G 0.028861 5.6072e-06
9:84034924 C A 0.319417 1.9440e-05
9:84043203 T C 0.023758 -9.2897e-06
9:84053760 C T 0.162964 -1.9554e-05
9:84056570 C T 1.914974 2.6098e-05
9:84074717 T C 0.798649 1.1515e-05
9:84078742 A G 0.049325 1.0081e-05
9:84079903 C T 0.041971 1.2741e-05
9:84088353 C T 0.236458 -2.8758e-06
9:84104584 C T 0.119844 -1.0899e-05
9:84105329 A G 0.138322 -1.1716e-05
9:84113146 C A 1.244372 3.8468e-06
9:84114879 A C 0.030391 1.8763e-05
9:84116146 T C 0.121605 -1.8960e-05
9:84128288 G A 0.111055 1.3633e-05
9:84132602 T G 0.657186 1.3718e-05
9:84139376 A G 0.161362 -1.3894e-06
9:84144714 C A 0.135677 -4.5060e-05
9:84145699 G A 0.904696 -3.2778e-06
9:84146641 T C 0.056087 -6.2622e-06
9:84154685 T C 0.638463 1.8675e-06
9:84160842 A C 0.076370 1.5122e-05
9:84161051 G C 0.130240 -3.8017e-06
9:84166366 A G 0.045333 -1.6526e-05
9:84168158 A G 0.176502 -2.4856e-05
9:84170326 C A 1.897815 -2.4411e-05
9:84173281 T C 0.139923 -1.9044e-05
9:84173486 A G 0.562463 -1.0566e-07
9:84175119 C T 0.466884 -2.7479e-05
9:84181593 A G 0.072171 -3.6258e-06
9:84183462 T C 0.711583 -2.9297e-06
9:84186297 G A 0.468519 8.0744e-06
9:84191049 A G 0.654877 1.7739e-05
9:84194607 G A 0.237233 9.1722e-06
9:84197169 G A 0.237121 -1.1261e-05
9:84200132 A C 0.154240 9.2777e-06
9:84202226 G A 0.548062 -3.6380e-05
9:84204244 C T 0.528213 -4.8288e-05
9:84204759 A C 0.215889 1.8338e-06
9:84206018 C G 0.116832 -5.2629e-06
9:84207320 T G 0.175543 4.5694e-06
9:84210050 T C 0.317013 3.8183e-05
9:84210209 T C 0.799985 -2.1782e-05
9:84211530 C A 0.028735 -4.8259e-06
9:84211821 A G 0.105109 1.9766e-05
9:84211864 G C 0.079002 -3.9596e-05
9:84213160 T C 0.891080 3.0498e-07
9:84214974 G T 0.304617 6.9247e-06
9:84215944 A G 0.399330 -1.0847e-06
9:84216090 C A 0.626523 5.4193e-06
9:84219844 T C 0.285405 -1.8513e-05
9:84222230 A G 0.114132 2.4537e-05
9:84222618 A G 1.296862 -2.8911e-05
9:84225652 C T 1.058001 7.9897e-06
9:84227051 T C 0.572187 2.4429e-06
9:84228593 A G 0.067558 6.8310e-06
9:84230804 A G 0.138822 -1.1723e-05
9:84234836 C T 0.036755 -6.2665e-06
9:84235255 T G 0.334587 -1.0863e-05
9:84237238 T G 0.908946 -1.0194e-05
9:84237390 G A 1.943733 -1.0815e-05
9:84239037 C T 0.536254 1.9111e-06
9:84239860 G A 0.933686 -2.5506e-06
9:84241308 T C 1.840470 -1.2705e-05
9:84242375 G A 0.022483 -7.3286e-06
9:84243257 G A 0.602442 4.0075e-06
9:84245004 C T 0.251804 9.0358e-06
9:84246624 G C 0.117658 -3.8746e-05
9:84247426 G A 1.483567 2.8497e-05
9:84248904 C T 0.031221 -2.1445e-05
9:84249963 A C 0.209446 -3.0499e-06
9:84254819 G A 0.384173 -4.0822e-07
9:84255117 G T 1.815937 1.2210e-05
9:84258001 A G 0.365930 3.6130e-05
9:84261124 C T 0.796317 6.5068e-06
9:84262687 C T 0.548840 -1.4753e-05
9:84264475 G T 0.101587 -2.0053e-05
9:84273250 T G 0.160951 1.1992e-05
9:84274618 T C 0.027957 1.4789e-05
9:84275095 T C 1.812843 1.2189e-05
9:84275708 T G 0.428830 1.7358e-05
9:84279715 C T 0.047642 -7.0184e-06
9:84281232 G C 0.163746 1.6299e-05
9:84285152 C A 0.234081 -1.7183e-05
9:84288353 T C 1.606984 -5.9947e-06
9:84288616 T C 0.480460 -1.7399e-05
9:84291044 A G 0.042902 5.8006e-06
9:84295211 T C 0.350053 2.9133e-05
9:84299115 T C 0.048080 2.2480e-06
9:84300694 C A 0.671870 1.9131e-05
9:84301653 A G 0.201083 -4.0515e-05
9:84305873 C T 0.047577 -1.0505e-05
9:84306876 T C 0.164626 -1.4110e-05
9:84308948 A G 0.841912 -4.2808e-08
9:84317239 A G 0.042273 -4.4525e-06
9:84323836 T G 0.020623 -8.2262e-06
9:84328286 T C 0.100550 -1.1046e-05
9:84332602 T C 0.123641 -1.1873e-05
9:84347198 C T 0.391833 2.7003e-05
9:84351351 A C 1.825973 -1.9077e-05
9:84352213 G A 0.025706 -2.3544e-06
9:84352443 G T 0.760217 -8.6435e-06
9:84359992 C G 0.029973 -3.3086e-06
9:84362625 A G 0.195735 7.5042e-06
9:84364596 T G 0.112748 -2.9563e-06
9:84368551 G A 0.052350 -9.7145e-07
9:84370001 A G 0.431777 2.4036e-05
9:84372262 G A 0.297869 -7.4961e-06
9:84372741 C T 0.813309 4.0148e-06
9:84376006 C T 0.024900 3.0801e-06
9:84380904 C T 0.025026 8.0387e-06
9:84383716 G A 0.081555 1.0977e-05
9:84383943 C T 0.094614 1.1574e-06
9:84384358 C G 0.065729 4.3329e-05
9:84388107 C T 0.769665 -5.8230e-06
9:84388174 G A 0.039248 1.3883e-05
9:84389100 G A 0.042535 -9.5629e-07
9:84389731 C A 0.226251 -1.6349e-05
9:84389914 C T 0.670163 -4.8533e-06
9:84390158 G T 0.347084 4.7717e-05
9:84391174 C T 0.429017 5.5595e-05
9:84395785 C T 0.508590 -1.8457e-05
9:84396402 T C 0.276389 -1.1288e-05
9:84398792 T C 0.026491 -1.0132e-05
9:84400807 C T 1.822067 -9.9626e-06
9:84402751 T C 0.421683 7.3799e-07
9:84403437 G C 0.458874 -1.9710e-06
9:84405371 T G 0.034036 -2.3153e-06
9:84410380 G C 0.041940 -5.5793e-07
9:84410638 C T 0.794294 1.1488e-05
9:84416479 G A 0.760241 -4.3570e-06
9:84419413 G A 1.501719 1.5344e-05
9:84420406 C T 0.251757 -1.5858e-05
9:84425941 T C 0.078638 -1.9186e-05
9:84429893 A G 0.038948 1.1154e-05
9:84432894 A G 0.188340 2.4854e-06
9:84433172 T C 0.021834 7.2720e-07
9:84433453 G A 0.055706 8.3054e-06
9:84437415 T C 0.221315 -2.3045e-05
9:84437960 T C 0.040760 4.0502e-06
9:84441027 G A 0.283192 -6.3473e-06
9:84442414 A G 0.043021 -2.6108e-05
9:84442876 A C 0.114778 -2.5064e-05
9:84448131 A G 0.085438 1.9279e-05
9:84448852 G A 0.242968 -8.1418e-07
9:84450979 T C 0.238763 -1.9662e-05
9:84452725 A G 0.329042 -2.8472e-05
9:84454027 C T 0.688029 1.3293e-05
9:84454346 G T 0.259308 -4.1584e-06
9:84455392 G T 0.057460 2.5137e-05
9:84458774 T G 0.900385 -1.1354e-05
9:84459072 T C 1.681569 -3.2027e-05
9:84462224 C G 0.255337 4.6748e-06
9:84463782 T G 0.437642 1.3235e-05
9:84463894 C T 1.933819 -5.1386e-06
9:84464853 A G 0.058538 1.1423e-05
9:84467698 C T 0.146315 1.9956e-06
9:84472309 C A 0.097330 5.8289e-06
9:84473474 A G 0.526609 -5.5623e-05
9:84475180 T C 0.192178 -3.2564e-05
9:84477464 T C 0.020243 8.2609e-06
9:84481989 T C 0.321508 -1.9131e-05
9:84489862 C T 0.198366 -5.4465e-05
9:84490732 C T 0.102474 1.8760e-05
9:84495608 C T 0.431451 -1.2804e-05
9:84501226 C T 0.096341 1.6273e-05
9:84519154 C T 0.138655 1.0881e-05
9:84520254 T C 0.029888 1.2216e-06
9:84520621 G A 0.364702 1.8949e-05
9:84530366 G A 0.137261 1.1556e-05
9:84531984 C A 0.184247 2.1853e-05
9:84565109 T C 0.041400 1.7046e-06
9:84589526 T C 0.033186 4.5130e-06
9:84590381 C G 0.235842 -7.2613e-06
9:84591340 A G 0.047958 6.5057e-06
9:84592340 T G 0.066334 1.6928e-05
9:84603019 T C 0.051766 1.7526e-05
9:84604108 C T 0.123492 -6.2087e-06
9:84605971 A C 0.045680 -1.0029e-05
9:84618826 T G 0.076775 2.0460e-06
9:84622845 A G 0.149670 1.1289e-05
9:84647104 T C 0.038710 -9.1200e-06
9:84647415 C T 0.034682 -9.4642e-06
9:84680622 A G 0.074466 -3.6160e-06
9:84685767 G A 0.199913 2.3159e-05
9:84705435 T C 0.058854 7.5252e-06
9:84717631 A G 0.209793 1.9330e-05
9:84726543 C T 0.115999 -1.7795e-05
9:84736858 C A 0.044629 -8.5938e-06
9:84741407 T C 0.674783 1.1854e-05
9:84759930 G T 0.126929 -1.7575e-05
9:84769241 A G 0.073769 -1.5871e-06
9:84789089 C T 0.520224 1.2945e-05
9:84808650 C T 0.176400 1.5915e-05
9:84824303 T C 0.066732 -5.4090e-06
9:84839444 T C 0.131954 -2.0523e-06
9:84851043 T C 0.115298 6.3657e-09
9:84885983 C T 0.042936 2.9723e-06
9:84910432 A G 0.035487 -1.6479e-06
9:84934793 T G 0.073722 4.1444e-06
9:84948154 G A 0.057250 -3.3607e-06
9:84948724 G A 1.346564 -9.0299e-06
9:84955250 T G 1.494093 -1.4714e-05
9:84955532 G A 0.061873 -1.8523e-05
9:84978811 C A 0.023095 -7.3288e-06
9:85006981 G A 0.037789 -1.1608e-06
9:85007039 C A 0.069115 -8.8110e-06
9:85010273 A C 0.032880 -2.0074e-05
9:85017502 T G 1.845991 1.5033e-05
9:85019480 A G 0.089412 9.5989e-06
9:85023877 C T 0.054030 6.0916e-06
9:85025984 A G 0.538960 5.0117e-06
9:85044050 C T 0.070621 -6.2883e-06
9:85059047 C T 0.458694 1.8287e-05
9:85060796 T C 0.039730 -2.5480e-06
9:85085603 A C 0.084645 -1.7361e-05
9:85091242 T C 0.055461 -1.4584e-06
9:85091707 G T 0.492182 -4.9936e-06
9:85093743 T C 0.054550 -2.5236e-05
9:85103825 A G 0.106564 1.5638e-05
9:85105056 A G 0.032767 9.8765e-06
9:85107177 A T 0.184226 1.2374e-05
9:85113981 T C 0.593232 1.6580e-05
9:85117176 T C 0.086461 -2.0289e-05
9:85126730 G T 0.201201 -2.4878e-06
9:85128462 G A 0.033284 5.0592e-06
9:85131627 C G 0.211415 -5.2881e-06
9:85135861 T G 0.177505 1.4350e-06
9:85135915 C A 0.651137 6.7901e-06
9:85141864 A G 0.745435 -1.4383e-05
9:85142106 T C 0.038330 -2.8182e-05
9:85142710 G A 0.024526 2.2340e-06
9:85147997 T G 1.220404 -2.0048e-05
9:85155386 G A 0.103079 -1.8319e-06
9:85157133 C G 0.030367 -1.1507e-05
9:85159561 G A 0.141830 -7.0245e-06
9:85161130 G A 0.030139 -8.0815e-06
9:85165904 T A 0.025516 1.6459e-05
9:85167744 G A 0.138849 9.2793e-06
9:85168377 T C 1.267226 -1.8532e-05
9:85169682 C T 0.076064 -3.6829e-06
9:85175321 G A 0.057120 -1.3632e-06
9:85183619 G A 1.318370 -1.8128e-05
9:85199664 T G 0.127051 1.1767e-06
9:85203759 A C 0.035069 -4.0878e-06
9:85203852 T C 0.047363 -1.0778e-05
9:85209810 G A 0.255055 -6.3372e-06
9:85220869 G A 0.195405 -1.4329e-05
9:85221577 A G 0.022211 2.3128e-06
9:85221961 G A 0.037286 -5.9545e-06
9:85258492 G A 0.041967 -2.2739e-05
9:85266201 C T 0.028222 8.7775e-07
9:85272505 T C 0.222270 1.2334e-05
9:85273636 A G 0.062101 2.9692e-05
9:85286850 G A 0.236349 -1.9938e-05
9:85288772 C T 0.100686 -4.0924e-05
9:85302247 T G 0.083166 1.2055e-05
9:85311147 T C 1.175482 -5.4024e-05
9:85311828 G A 0.708812 1.0087e-05
9:85315642 C T 0.049569 2.6720e-05
9:85332673 T C 0.938983 -8.4262e-06
9:85333814 G T 0.130142 1.5031e-05
9:85352422 G C 0.020175 1.1275e-05
9:85353762 A G 0.863082 -1.9505e-05
9:85358279 T C 0.369129 1.8023e-05
9:85359392 T C 0.149881 5.0957e-05
9:85359985 C A 0.105629 -3.1091e-05
9:85362958 G A 0.137207 2.8068e-05
9:85363649 A G 0.072467 5.9886e-06
9:85365283 T C 0.055635 1.6473e-05
9:85392084 T C 0.254303 -1.5533e-05
9:85392352 T C 0.113513 -3.8371e-05
9:85393631 C T 0.037299 -2.0819e-05
9:85394832 G T 0.038483 1.0285e-05
9:85397429 C T 0.036531 -5.5388e-06
9:85401997 A G 0.146060 5.9861e-06
9:85408436 T G 0.121003 -1.1826e-05
9:85408932 C T 0.074089 -3.8191e-05
9:85409526 T C 0.571119 1.0782e-04
9:85410090 C T 1.238691 3.1141e-05
9:85410549 A G 0.918707 1.1731e-04
9:85414981 G A 0.809042 3.5433e-05
9:85422426 A G 0.047472 -1.6637e-05
9:85422692 G A 0.024458 -2.7870e-06
9:85436841 G A 0.651715 5.5501e-05
9:85439450 G A 0.123781 1.4194e-05
9:85440903 T C 0.593432 -4.5121e-06
9:85441321 A C 0.141718 7.5143e-06
9:85446250 T C 0.175580 7.6047e-06
9:85450616 T C 0.088110 4.1873e-06
9:85452687 T G 0.245399 -5.1387e-06
9:85453867 T C 0.114727 8.6373e-06
9:85459107 C T 0.699017 2.7761e-05
9:85477968 C T 0.047519 -1.3200e-06
9:85479417 T G 0.715068 -6.1425e-05
9:85480297 C T 0.039377 -1.1501e-05
9:85489361 G A 0.194242 7.6453e-06
9:85507107 A G 0.354928 4.0283e-05
9:85510826 G A 0.098625 -3.6013e-06
9:85510863 G A 1.678227 -1.5743e-05
9:85511504 G A 0.446393 4.3030e-05
9:85512398 C T 0.090071 4.6883e-06
9:85520702 T C 0.686931 -4.6754e-05
9:85523409 T C 0.050297 1.4687e-06
9:85524935 T C 0.215984 7.4206e-06
9:85546352 G T 0.020015 2.7181e-06
9:85549238 C T 0.053187 3.0328e-06
9:85550198 C T 0.047805 1.4611e-07
9:85551248 G T 0.138278 1.0886e-05
9:85559944 C T 0.222862 1.2878e-05
9:85566452 C T 0.525137 8.9873e-06
9:85567469 C T 0.365950 1.3508e-06
9:85573235 C T 0.755719 1.8103e-05
9:85577164 C T 0.537005 -8.3571e-05
9:85578803 C G 0.232833 7.7748e-06
9:85585743 G A 0.034498 8.0513e-06
9:85587370 G T 0.842068 -2.6408e-06
9:85588792 G A 1.027110 -1.5865e-05
9:85593386 T C 0.054965 -4.7679e-06
9:85601818 G A 1.100060 -1.2641e-05
9:85609781 A G 0.121880 -1.5654e-05
9:85627408 A G 1.033621 -3.1847e-05
9:85632984 G T 0.039863 3.6183e-06
9:85640125 G T 0.104898 6.4290e-06
9:85641215 A G 0.062302 -1.0651e-05
9:85642312 C T 1.029140 -2.5281e-05
9:85648814 A G 0.231062 -4.0151e-05
9:85649984 T C 0.032992 -1.2798e-05
9:85684288 G C 0.149279 -1.3168e-05
9:85692604 G A 1.016047 -2.2556e-06
9:85695345 T G 0.077400 4.5299e-06
9:85722564 G A 0.111810 6.9163e-06
9:85739887 G A 0.993387 1.6033e-06
9:85743980 C T 0.115189 2.1132e-06
9:85749749 G A 0.152037 2.0120e-05
9:85752837 C T 0.030952 -1.0230e-05
9:85759671 T C 0.074952 -1.0869e-05
9:85760461 A G 0.056437 1.4064e-05
9:85761772 A G 0.324880 -5.4288e-05
9:85764196 A G 0.238426 8.1280e-06
9:85770092 T G 0.043487 -8.2723e-06
9:85777803 A G 0.358671 -6.5741e-05
9:85779520 T C 0.072202 -2.9869e-05
9:85781546 A C 1.642709 -3.4450e-05
9:85783873 C T 0.639785 4.9094e-06
9:85788944 A G 0.410865 2.9268e-06
9:85794695 A C 0.085414 1.2802e-05
9:85796147 G A 0.035481 4.1256e-06
9:85798771 A G 1.430934 -4.0251e-05
9:85799040 G A 0.161495 -1.2544e-05
9:85802116 A G 0.066096 3.6938e-06
9:85803071 A G 0.057576 1.4376e-05
9:85805551 T G 0.081348 -3.6870e-06
9:85805882 G T 1.601483 -5.4208e-07
9:85806247 T G 0.150687 1.0074e-05
9:85807978 C G 0.175138 2.2946e-05
9:85808549 A G 0.075360 1.6217e-05
9:85809146 C T 0.131855 4.9566e-06
9:85809608 A G 0.047730 1.5649e-05
9:85810640 T C 0.020300 1.5272e-05
9:85810910 G A 0.452513 8.4666e-06
9:85812142 C A 1.271517 -6.3467e-06
9:85814250 C T 0.268702 9.3838e-06
9:85816469 C A 0.388953 -1.3032e-05
9:85819410 T C 0.062519 1.3964e-05
9:85825804 A G 1.890991 -1.4434e-05
9:85834837 C T 0.217065 -2.7868e-06
9:85845143 C A 0.090932 -1.3522e-05
9:85846925 G C 0.868573 1.2316e-05
9:85848056 G A 1.159397 1.2435e-05
9:85849458 C T 1.639105 3.1565e-06
9:85851428 C T 0.026848 -2.9603e-05
9:85858363 C T 0.032710 -2.7947e-06
9:85858521 C T 0.072865 -3.5648e-05
9:85861086 C T 0.576729 -4.8705e-06
9:85863174 A C 0.059480 -1.9362e-05
9:85873184 G T 1.156705 2.2244e-05
9:85874113 A G 0.834609 -1.3235e-05
9:85875559 T C 0.178875 -2.6676e-05
9:85878776 T C 0.096613 -1.5511e-05
9:85879398 G C 1.141633 2.7558e-06
9:85889163 A C 0.328664 -6.4965e-06
9:85900001 C A 0.036562 4.8033e-06
9:85902286 G A 0.319131 1.0159e-05
9:85905786 A G 1.890655 -2.2395e-05
9:85907391 G A 0.067860 9.0991e-06
9:85907516 G A 1.232276 -8.4657e-06
9:85912228 T C 0.383993 -1.8940e-05
9:85912746 G A 0.119218 -2.7485e-06
9:85919661 G A 0.373807 -1.4987e-05
9:85921720 C T 0.154988 -2.3615e-06
9:85923006 T C 0.054839 -1.3199e-06
9:85923314 G A 0.053826 -1.0088e-05
9:85927157 G A 0.345306 -3.1008e-05
9:85930305 A G 0.196765 -5.2990e-06
9:85932219 T C 0.039584 -9.2460e-06
9:85937637 A G 0.443490 -4.5510e-06
9:85939510 A C 0.688777 -9.9620e-06
9:85941155 A G 0.800539 -8.3706e-06
9:85943575 A G 0.960803 -3.9441e-07
9:85944803 C T 0.449117 -3.0137e-05
9:85944862 A G 0.614494 3.7327e-06
9:85945797 T C 0.182166 -1.8130e-05
9:85948587 T C 0.107717 1.4364e-07
9:85948932 A G 0.510983 2.0111e-05
9:85949031 A C 0.088875 -1.5661e-05
9:85949206 A C 1.757198 -1.7664e-05
9:85952063 C T 1.884620 -2.6213e-05
9:85958298 G T 0.089738 1.8015e-06
9:85964284 G C 0.083717 4.6399e-06
9:85964450 G A 0.711685 -1.0556e-06
9:85966329 G A 0.132015 -6.6399e-06
9:85966833 A G 0.220659 -1.1388e-05
9:85977293 T G 0.312600 -1.4695e-06
9:85980061 C T 0.025675 -1.5941e-06
9:85980446 A G 0.165864 -2.0710e-05
9:85985482 C T 0.057324 -2.3315e-06
9:85998970 A G 0.104116 -4.9162e-06
9:86000825 T C 0.057110 -9.5515e-07
9:86002493 C T 0.943696 6.0506e-06
9:86004269 A G 0.065929 5.3875e-06
9:86004415 A C 0.246749 3.1565e-07
9:86005280 A G 0.917585 1.3672e-05
9:86005599 T G 1.408536 1.0548e-05
9:86016834 T G 0.826864 3.9764e-05
9:86026828 G T 0.255514 -1.9479e-05
9:86031577 C A 0.134721 -1.1301e-05
9:86035267 T G 0.050933 7.7425e-07
9:86048883 T G 0.149028 -2.5808e-06
9:86053040 C T 0.069394 1.3793e-05
9:86055148 C T 0.126691 9.6927e-06
9:86061056 C T 0.044609 2.7027e-05
9:86065188 A G 0.066521 -8.1862e-06
9:86067315 C T 0.543907 2.7787e-06
9:86069237 T C 0.281499 -8.6501e-06
9:86072305 C T 0.093352 -4.4954e-06
9:86075188 G A 0.265302 1.0856e-05
9:86079377 T C 0.143731 4.1768e-06
9:86079541 A C 0.785145 2.4413e-05
9:86084639 T C 0.324214 -1.8809e-05
9:86088295 T C 0.114251 -2.5777e-05
9:86091826 T C 0.156756 3.1845e-06
9:86093654 A G 0.873248 1.9111e-05
9:86101244 T C 0.089701 -1.2326e-05
9:86104772 T C 0.206543 -1.6015e-05
9:86107680 T C 0.046064 3.9767e-06
9:86111242 T C 0.103630 -2.4193e-05
9:86112734 T G 1.257163 1.6474e-06
9:86113632 T C 0.035929 3.8298e-06
9:86120554 T G 0.318652 1.1671e-05
9:86125565 T C 0.079491 1.6651e-05
9:86145191 G A 0.217514 -2.8325e-05
9:86148635 A G 1.896404 -2.1234e-05
9:86148692 T C 0.107465 -2.8611e-05
9:86149388 T C 0.097578 -7.5010e-07
9:86149610 C T 0.959831 9.5243e-06
9:86150415 T C 0.564643 -5.0340e-06
9:86154050 C T 0.117617 -1.4191e-05
9:86156262 G T 0.161107 -7.5896e-06
9:86164428 G A 0.750929 -3.2096e-05
9:86167921 C T 0.201480 -2.8887e-06
9:86170818 T G 1.695655 -3.1324e-05
9:86176330 A G 1.311369 -2.7519e-06
9:86177740 C T 0.387627 1.1831e-05
9:86178646 C T 0.148698 5.6417e-06
9:86179563 C T 1.540361 1.2376e-05
9:86183646 C T 0.429928 3.3713e-06
9:86198174 C T 0.051793 -1.7424e-05
9:86198330 G A 0.059425 5.0042e-05
9:86199324 G T 1.572901 1.3872e-04
9:86200547 C T 0.779202 1.8321e-05
9:86203042 G A 0.380202 -2.2787e-05
9:86203246 G A 0.221002 -1.2964e-05
9:86205137 T C 0.225854 3.7276e-05
9:86212295 G A 0.027185 -1.2751e-05
9:86214551 T C 0.025832 -2.1212e-05
9:86214615 G A 1.588186 9.4234e-05
9:86214826 G T 0.089538 1.2037e-06
9:86217059 G T 0.543094 2.6393e-05
9:86217889 A G 0.044313 6.7354e-06
9:86221436 A G 0.182258 -1.3550e-05
9:86229249 T G 0.330697 1.6991e-05
9:86229523 G A 0.290617 -2.5344e-05
9:86233605 G A 1.496241 -4.8002e-05
9:86236674 C T 0.024927 -1.4341e-05
9:86240494 G A 0.045398 7.8396e-06
9:86254949 C T 0.112674 -2.3329e-05
9:86258357 A G 0.022915 -2.2157e-05
9:86281745 A G 0.379444 -6.8041e-06
9:86282294 A C 0.044368 3.4035e-05
9:86282341 A G 0.480198 -1.4682e-05
9:86282674 C T 0.040917 -1.5596e-05
9:86300269 T C 1.238188 -4.8081e-05
9:86334993 C T 0.045520 -2.1057e-05
9:86337027 T C 1.916419 -1.9784e-05
9:86337432 A G 1.952929 -2.1774e-06
9:86347254 T C 0.499730 2.7228e-05
9:86350519 T C 0.062832 1.3680e-05
9:86366968 C T 0.106520 -4.0006e-06
9:86368660 A G 1.485498 9.9573e-06
9:86400840 A C 0.078237 -3.5649e-05
9:86404584 T C 0.708472 -2.7407e-05
9:86405873 C T 0.062009 -1.5259e-05
9:86429527 A G 0.040281 1.2895e-05
9:86431653 C T 0.791829 1.3215e-06
9:86440364 T C 0.126276 1.7607e-05
9:86465079 T C 0.038724 -1.7327e-05
9:86518796 C T 0.275375 1.3063e-05
9:86537943 T C 0.163079 -1.2731e-05
9:86539148 T C 0.271659 1.0282e-05
9:86550647 G A 0.508654 -1.4561e-05
9:86554336 A G 0.032492 -1.8101e-05
9:86571454 T C 0.108230 3.0879e-05
9:86571611 G A 1.073640 8.5011e-06
9:86572490 T C 1.956883 2.7840e-06
9:86574394 G A 0.061261 1.1060e-05
9:86581484 T C 0.051293 -1.2757e-05
9:86592026 G A 0.428330 1.7057e-06
9:86598444 T G 0.394240 -4.1237e-06
9:86612380 T C 0.034651 -8.8997e-06
9:86612507 G T 0.060473 -2.4472e-05
9:86617265 G A 1.487643 7.0913e-06
9:86628459 C T 0.543166 2.4958e-05
9:86646255 G A 0.060483 -8.2037e-06
9:86666450 C T 0.065991 2.2330e-05
9:86679267 A C 0.147025 -3.3002e-05
9:86680961 T C 0.028956 -7.2857e-06
9:86682246 T G 0.083217 1.3207e-05
9:86688201 C T 0.189588 -7.1233e-06
9:86696174 T C 1.922977 -2.4080e-05
9:86696287 T C 0.493222 1.7531e-06
9:86697123 T C 0.058820 2.3044e-05
9:86700737 A G 1.000615 -1.1582e-05
9:86700760 G A 0.653116 -6.0094e-07
9:86700866 A C 0.138930 7.5834e-06
9:86702203 T G 0.133168 1.2545e-05
9:86707789 G A 0.704124 -2.3573e-05
9:86709041 C T 0.219465 -3.6057e-05
9:86717077 T G 0.288387 2.8973e-05
9:86718180 C T 0.214661 1.3996e-06
9:86721929 C T 0.621137 -2.0111e-05
9:86723752 A G 0.127813 1.2139e-05
9:86725030 A G 0.340152 -9.2343e-06
9:86727588 T G 0.715469 -1.1730e-05
9:86733355 A G 1.259338 -2.5897e-06
9:86733522 T C 0.173180 1.0999e-05
9:86738124 G A 0.060218 -1.9613e-05
9:86738362 G C 0.035130 -1.5675e-05
9:86752641 T C 1.356295 2.6632e-05
9:86756371 G T 0.028446 -2.6753e-05
9:86757023 C T 0.589815 3.4350e-05
9:86759821 G A 0.067687 1.6132e-05
9:86766295 T C 0.238861 9.8053e-06
9:86767663 G A 0.797289 6.0246e-06
9:86769116 G A 0.124559 -1.0107e-05
9:86769412 G C 0.736313 -2.9247e-06
9:86770003 A G 1.719749 -3.9196e-05
9:86774888 T G 0.284994 1.6859e-06
9:86778277 C T 1.737170 -1.5317e-05
9:86778496 C T 0.083289 4.0277e-05
9:86782252 G C 0.915715 -3.4647e-05
9:86783298 G A 0.107788 -2.7500e-05
9:86788052 C T 0.255531 6.5833e-06
9:86789200 C A 1.632612 -3.3099e-05
9:86791321 A G 0.067452 -2.6411e-06
9:86796403 C T 1.692197 -1.9701e-05
9:86799809 G T 0.036147 -8.6469e-07
9:86801230 T C 0.428490 -2.0985e-05
9:86801673 T G 0.127017 -1.7702e-05
9:86802590 T C 0.715605 -1.2264e-05
9:86819736 G A 1.462920 4.4650e-05
9:86821634 A C 0.310727 3.1836e-05
9:86822068 C T 0.134847 -8.3229e-06
9:86831429 A G 0.023731 -1.0321e-05
9:86833177 T C 0.038469 -9.1512e-06
9:86833899 T C 0.854022 -1.2637e-05
9:86835720 A G 0.410185 1.3152e-05
9:86836590 T C 0.254504 1.8072e-05
9:86838295 T C 0.274726 1.6517e-05
9:86847669 A G 0.171205 1.3508e-05
9:86857433 T C 0.318723 -7.4265e-05
9:86865626 T C 0.035532 3.9759e-06
9:86867778 T G 0.102617 -1.0971e-06
9:86868157 T C 0.614668 -6.8571e-05
9:86875021 C T 1.927050 6.0050e-06
9:86877018 T C 0.079508 9.5681e-06
9:86879507 T C 0.325791 1.0067e-05
9:86886055 A G 0.203911 3.2650e-05
9:86895853 C T 0.279023 -2.1607e-05
9:86900369 A T 0.114547 3.0638e-05
9:86900926 A G 0.279982 -1.6239e-05
9:86907728 T G 0.126133 1.4652e-05
9:86909550 A G 0.249275 -2.0846e-05
9:86912946 A G 0.028613 1.3640e-05
9:86913493 G T 0.028722 -2.0803e-05
9:86915542 A G 0.336140 7.5787e-06
9:86915586 T G 0.048774 2.1052e-05
9:86917301 C T 0.157072 1.5874e-05
9:86920236 C T 0.594745 -5.4367e-06
9:86924820 G C 0.076561 3.1348e-05
9:86927930 T C 0.597376 3.6371e-05
9:86928133 T C 0.364750 2.9765e-05
9:86932173 T C 0.024472 1.5280e-05
9:86932693 C T 0.216980 5.8855e-06
9:86932764 T C 0.223889 8.2242e-06
9:86938026 A G 0.059493 -1.0053e-05
9:86938059 G C 0.381997 -1.4952e-05
9:86946417 C A 1.062438 -1.6016e-05
9:86948575 C A 0.129078 2.5069e-05
9:86948616 T C 1.521482 9.0020e-06
9:86951615 T C 1.552951 1.7019e-05
9:86952770 A G 0.050229 -7.6229e-06
9:86963692 G T 0.273285 9.1580e-06
9:86968208 C T 0.052361 1.8918e-06
9:86970569 T A 0.203422 2.2455e-05
9:86971246 T C 0.274236 4.2583e-06
9:86973501 A G 0.096623 6.5501e-06
9:86981935 A G 0.183237 -8.7780e-06
9:86991225 C T 0.439838 3.3680e-05
9:86997218 T C 0.449212 3.4751e-05
9:87000938 C A 0.432468 -1.2897e-05
9:87003161 A G 0.435442 3.0571e-05
9:87011078 T C 0.103528 1.6647e-05
9:87011909 G A 0.114248 -1.4375e-05
9:87013219 T C 0.072338 7.5939e-06
9:87013820 G A 0.390976 1.7757e-05
9:87040460 A G 0.092074 1.8295e-06
9:87050740 T C 0.050586 -8.7954e-06
9:87052855 C T 0.025250 1.6508e-05
9:87059581 T C 0.037799 3.4342e-06
9:87062375 A G 0.195670 9.4296e-06
9:87063381 C T 0.416577 -3.2069e-06
9:87067860 G A 1.949703 1.2965e-05
9:87067900 C T 0.072450 8.7302e-06
9:87077266 C T 0.200970 1.2084e-06
9:87082504 T C 0.045146 -6.8847e-06
9:87086081 G A 0.814557 2.3462e-05
9:87089112 T C 0.024149 -7.9923e-06
9:87092773 A G 0.745285 2.3469e-05
9:87097512 C A 0.265057 -2.5953e-05
9:87105780 A G 0.057341 -4.9397e-06
9:87112731 A G 0.116026 1.7322e-06
9:87119101 C T 0.075187 -1.9073e-05
9:87119854 A G 1.952780 -1.5795e-05
9:87127142 T G 0.176777 -1.0661e-05
9:87134147 C T 0.089711 -5.8014e-06
9:87135644 A G 0.568430 8.0986e-06
9:87136723 G A 0.053687 3.8435e-05
9:87144415 T C 0.044918 -5.5468e-06
9:87158391 A G 0.067330 -2.3001e-05
9:87160754 A G 0.483224 -1.9834e-05
9:87169190 T C 0.358749 -2.0238e-05
9:87170556 C T 0.056957 1.4914e-05
9:87171415 A G 0.055427 4.9914e-05
9:87172738 C A 0.066446 -1.4952e-05
9:87172984 C G 0.034223 1.5963e-05
9:87173333 C A 0.570987 -2.1124e-05
9:87181018 G T 0.071750 2.8428e-06
9:87182519 G A 0.087311 -3.1895e-06
9:87187272 T C 0.506784 -1.7071e-05
9:87189867 A C 0.097442 -5.3071e-06
9:87192476 G A 0.491159 -1.0728e-05
9:87194624 A G 0.077006 -2.3408e-07
9:87199916 C T 0.143391 3.1510e-06
9:87200556 A G 0.930603 -2.1962e-05
9:87205294 T C 0.105700 1.8826e-06
9:87207624 A G 0.028616 -1.7151e-05
9:87209936 G A 0.037541 -2.0407e-06
9:87216845 C A 1.069897 1.4549e-05
9:87224505 T C 0.245491 1.9059e-05
9:87227809 G A 0.067935 -2.2135e-05
9:87234111 C T 0.745183 -1.8633e-05
9:87247401 C T 0.050674 -1.2570e-05
9:87248648 C A 0.905424 -9.1350e-06
9:87250367 A G 0.349162 -1.6339e-05
9:87255789 G C 0.050141 7.3485e-06
9:87255954 T G 0.266764 1.6510e-06
9:87269362 G A 1.708642 -5.2706e-06
9:87271229 C T 0.096405 7.9893e-06
9:87272519 G A 1.782061 -2.0359e-05
9:87272731 C T 1.610231 -6.2661e-06
9:87281042 C A 0.126014 4.7922e-05
9:87281307 T C 1.535673 3.6702e-06
9:87283163 C A 1.560250 -5.8749e-06
9:87286248 A G 0.052486 -1.7135e-05
9:87288540 C T 1.133613 5.4395e-06
9:87293105 T C 0.082673 4.1371e-06
9:87295152 A G 0.113564 -8.4110e-06
9:87302491 C G 0.020270 1.1927e-05
9:87303888 G A 0.101226 -1.2138e-05
9:87308783 A G 1.240303 -1.4900e-05
9:87314923 C A 0.051796 4.3537e-05
9:87316868 T A 1.251393 -1.6875e-05
9:87323838 A G 0.162906 -2.2938e-05
9:87325380 T C 0.073994 -2.3771e-05
9:87325812 T C 0.037289 -7.7736e-06
9:87328639 T C 0.080923 2.8371e-05
9:87328983 C T 1.102896 -1.2446e-05
9:87336518 C A 0.108845 -2.7057e-06
9:87344278 G T 0.035538 -3.6498e-06
9:87348215 G A 1.488330 -2.1210e-05
9:87359570 A G 0.024268 -3.4116e-06
9:87361520 C T 0.105112 -2.5482e-05
9:87366089 C A 0.036636 -2.3434e-05
9:87369611 A G 1.947010 -1.5590e-05
9:87372352 T C 0.088820 7.1567e-06
9:87402869 T C 0.024543 1.8600e-05
9:87404600 A G 0.071243 -1.1539e-05
9:87409862 C T 0.132573 -1.6491e-05
9:87414794 G A 1.584810 1.8911e-05
9:87415554 C G 0.070006 1.3243e-05
9:87419082 T G 0.045745 -6.2901e-05
9:87427060 G A 0.042780 4.2511e-05
9:87428866 T C 1.384986 1.4853e-05
9:87433518 T C 0.111167 7.2965e-06
9:87434256 A G 0.078774 -1.6004e-05
9:87435605 A G 0.047693 2.0668e-05
9:87440553 A G 0.029827 8.6573e-06
9:87445121 C T 1.906043 5.6507e-06
9:87447117 T C 0.999946 -1.3597e-05
9:87447998 G T 0.054598 1.9038e-05
9:87448138 C T 0.324017 5.1249e-06
9:87450766 A G 0.984667 -6.7264e-07
9:87452726 C T 0.042335 -9.1519e-07
9:87454817 T C 0.157184 2.7082e-06
9:87455025 G A 0.043202 -2.3762e-06
9:87455347 G A 0.557296 8.9128e-06
9:87455614 A C 0.295798 -3.1343e-06
9:87459423 G A 0.036395 -9.5976e-06
9:87461478 T G 0.111569 1.3322e-05
9:87463565 A G 0.042692 3.2696e-05
9:87468716 G T 1.734130 -1.4712e-06
9:87475404 T C 0.059527 1.4574e-05
9:87477084 T G 0.050668 1.5826e-05
9:87484613 G A 1.027154 -3.7241e-05
9:87488220 T G 0.059283 -2.9749e-06
9:87488960 G A 0.083595 -1.4061e-05
9:87490164 A G 0.074154 2.2755e-07
9:87491480 C A 0.335783 -1.0368e-05
9:87501098 T C 0.256051 2.1643e-05
9:87504823 T C 0.036806 1.3192e-05
9:87510872 A G 0.070455 -2.0382e-05
9:87521317 A G 0.021779 2.0689e-05
9:87530935 C T 1.207049 -6.9996e-05
9:87533389 A G 1.620695 -2.5659e-05
9:87545877 T C 0.070903 1.1354e-05
9:87554605 C T 0.261814 3.7777e-05
9:87558383 T C 0.073100 1.2294e-05
9:87559882 A G 0.082177 -1.1654e-06
9:87563562 A G 0.359837 1.2544e-05
9:87571959 T C 0.153125 1.1613e-05
9:87573079 G A 0.042545 -1.6956e-06
9:87573256 T C 0.094814 -1.5293e-05
9:87573346 A G 0.121584 -2.7425e-05
9:87573865 T C 0.036956 -4.4633e-06
9:87574808 G T 1.069101 3.2628e-06
9:87579699 A G 0.211833 -4.0875e-05
9:87579803 T C 0.148654 1.5183e-05
9:87585625 C T 0.209524 4.3789e-05
9:87588468 G T 0.061884 4.8826e-06
9:87591582 G T 0.305049 -8.6603e-06
9:87595866 T C 1.138142 -3.0901e-05
9:87597736 C T 1.444343 -4.6697e-05
9:87600078 G A 1.807342 -2.3040e-05
9:87604335 A G 0.096266 9.9671e-06
9:87610361 G A 1.448518 -5.0384e-05
9:87612521 A G 0.124699 -6.8686e-06
9:87621188 C T 1.684088 -1.9223e-05
9:87628142 A T 0.069319 1.2291e-05
9:87629124 A G 0.046554 2.2393e-05
9:87632114 A G 0.041457 1.7397e-05
9:87633683 A C 0.081728 2.3044e-05
9:87640636 G A 1.127313 -4.0156e-05
9:87641218 G A 0.223739 -1.2512e-05
9:87643179 T C 0.117511 -6.0436e-06
9:87656183 T C 0.087586 -2.2830e-06
9:87659399 A G 1.755145 -2.8923e-05
9:87666681 C T 0.032883 -1.0750e-05
9:87670756 G A 0.308395 6.1136e-06
9:87676644 T C 0.056961 -8.8156e-06
9:87678043 G A 0.073164 -1.9784e-06
9:87680401 C T 0.084482 4.8497e-06
9:87681956 C T 1.717917 -2.5517e-05
9:87682475 C A 1.407044 -2.3992e-05
9:87682506 C T 0.058800 -2.5422e-05
9:87695448 C A 0.035746 1.2270e-06
9:87697154 C T 0.990946 1.5848e-04
9:87699138 G A 1.311601 6.9423e-05
9:87700676 C G 0.036670 2.8483e-05
9:87701319 G C 0.065946 1.7134e-05
9:87704099 T C 0.218534 -4.2696e-05
9:87705129 T C 1.531229 2.1025e-05
9:87705476 T C 0.320644 -1.8259e-05
9:87705832 G A 0.028035 -3.0498e-06
9:87708396 C T 0.558577 -1.3103e-05
9:87743192 T C 0.171103 -1.2133e-05
9:87743280 G A 0.505064 -1.5780e-05
9:87745229 A G 0.112582 -1.7132e-05
9:87760605 C T 0.065307 -1.5602e-05
9:87761516 A C 0.050372 3.2726e-06
9:87761544 T C 0.027804 4.5354e-06
9:87770028 A C 0.068785 -9.5331e-06
9:87770869 G A 1.008109 -3.7267e-05
9:87771100 A G 0.089487 -1.4451e-05
9:87772807 G A 0.130835 -5.0526e-06
9:87784527 T C 0.839573 -2.8069e-05
9:87786642 T C 0.074191 -2.8710e-05
9:87795869 A C 0.109658 2.0070e-05
9:87795894 C T 0.211391 -1.5277e-05
9:87798087 T A 0.040968 3.0626e-05
9:87800275 A G 0.047693 -3.3564e-06
9:87801673 A C 0.035538 -1.0174e-05
9:87803707 C T 0.381137 -1.6530e-05
9:87805363 A G 0.031108 4.3376e-06
9:87813612 A G 0.316255 1.3762e-05
9:87816415 G A 0.061863 3.8709e-06
9:87820457 T C 0.485957 3.8160e-05
9:87821911 G A 0.062193 2.2086e-05
9:87822493 T C 0.052044 2.3774e-05
9:87823424 T C 0.067833 -6.6219e-06
9:87828762 A C 0.115149 -6.2620e-06
9:87830374 G A 0.065647 -6.2539e-06
9:87835091 A G 0.892232 -3.1781e-07
9:87841248 C G 0.046642 -2.0090e-05
9:87842203 C T 0.053561 -7.2384e-06
9:87844548 A G 0.761951 1.1429e-06
9:87845090 A G 0.323374 2.3292e-05
9:87848493 G A 0.086729 -6.5431e-06
9:87848559 T G 0.030592 -2.9699e-05
9:87849068 C T 0.053302 -1.3215e-05
9:87853360 A G 1.099795 -3.8109e-05
9:87854499 C T 0.122791 1.9710e-05
9:87861650 A G 0.523641 -1.0329e-05
9:87863022 T G 0.158908 1.5524e-05
9:87863577 A C 0.023819 4.1512e-07
9:87873908 C G 0.197526 -2.4945e-05
9:87873957 T C 0.285911 2.2553e-05
9:87874393 G A 0.032893 2.0967e-06
9:87887178 G T 0.020453 -1.0875e-05
9:87889185 A G 0.261256 1.8937e-05
9:87892144 C T 0.068136 -1.1997e-05
9:87897702 C A 0.034287 -7.7561e-06
9:87898022 T C 1.144540 4.7799e-06
9:87898092 G C 0.128374 -2.2359e-07
9:87906059 G T 0.041675 -5.6939e-06
9:87907046 A G 0.189982 -1.2101e-05
9:87911617 A G 0.034807 1.8843e-05
9:87911819 C T 0.098503 -9.8484e-06
9:87919826 A G 0.099877 -1.0914e-05
9:87923309 T C 0.129900 1.1935e-05
9:87925604 G A 1.353310 -1.4406e-05
9:87926264 T C 0.193192 1.8933e-05
9:87926892 T C 1.127782 -2.7212e-06
9:87930045 C A 1.638660 1.0311e-06
9:87930209 C T 0.078172 -2.5837e-05
9:87935197 C T 0.040329 1.6190e-05
9:87936672 A G 0.178304 1.9550e-05
9:87947448 G A 0.503990 1.0832e-05
9:87948674 C T 0.035457 2.7936e-06
9:87954460 T C 1.965077 5.3019e-06
9:87961680 A G 0.056026 3.3533e-06
9:87984079 A C 0.357804 9.6017e-06
9:87996784 C T 0.042103 1.3678e-05
9:88001430 A G 0.029952 3.0283e-08
9:88002525 C T 0.089412 3.0940e-06
9:88006270 C A 0.085465 -2.5709e-05
9:88007195 A G 0.041556 8.5195e-06
9:88007711 G A 1.061248 -2.7518e-06
9:88012713 T C 0.299252 1.8543e-05
9:88014875 A G 1.499767 3.0243e-05
9:88016304 C T 0.184430 -1.7290e-05
9:88016931 C T 1.506050 -3.2609e-05
9:88017540 T C 1.914858 -2.3282e-05
9:88022795 C T 0.073497 3.5147e-06
9:88028936 C T 0.331010 1.4423e-05
9:88030014 C T 0.902836 -3.5277e-05
9:88038928 C T 0.050542 -6.9449e-06
9:88043991 A G 0.051059 -9.3972e-07
9:88045470 T C 0.020246 -1.3819e-05
9:88055368 G C 0.260107 -3.9748e-06
9:88059730 G T 0.089551 -4.3715e-06
9:88067803 A G 1.367970 2.5631e-05
9:88071547 A G 0.123485 7.8529e-06
9:88086457 G A 0.029075 5.5840e-06
9:88086685 G A 0.293466 1.0984e-05
9:88098227 T C 0.183512 1.2910e-05
9:88099866 T C 1.910704 -1.0300e-05
9:88101673 T C 0.586823 -9.1341e-05
9:88104161 T G 0.679839 -2.3918e-05
9:88106478 T C 0.812010 4.8097e-06
9:88106667 T C 0.032091 9.3491e-06
9:88108037 A C 0.038605 -7.6680e-06
9:88108591 A G 0.036256 -9.2491e-07
9:88110232 T C 0.571939 6.4616e-06
9:88115736 T G 0.021793 4.1233e-06
9:88116256 G A 0.539113 -2.9864e-05
9:88118237 A G 0.824811 -6.2388e-06
9:88124353 T C 0.512462 -3.3465e-05
9:88126007 T C 0.049501 -1.5926e-06
9:88126976 A G 1.057783 3.0884e-06
9:88128113 C T 0.236264 -7.1740e-06
9:88136799 A G 0.029650 -3.8736e-06
9:88140497 G T 0.175417 -1.0802e-05
9:88141836 A G 0.046166 1.4333e-05
9:88149926 G A 0.034801 1.1101e-05
9:88157242 A G 0.069316 -3.5416e-06
9:88162975 A G 0.031564 1.4525e-06
9:88167493 C G 0.076255 -3.4608e-06
9:88169525 T C 0.052109 6.3421e-06
9:88176377 G T 0.182989 6.3334e-07
9:88198914 T C 0.033039 -1.2205e-06
9:88200133 T C 0.232085 -8.6800e-06
9:88244588 C T 0.152893 -4.3829e-05
9:88264396 C T 0.075785 9.4544e-06
9:88285174 G A 0.715659 -1.9052e-05
9:88296425 A G 0.026039 -3.3695e-07
9:88297151 C T 0.049029 -6.1469e-06
9:88298175 G C 0.101131 -9.5681e-06
9:88299327 T C 0.033437 -5.3601e-07
9:88308127 T C 0.423060 1.7993e-05
9:88316886 T C 1.378434 6.1614e-06
9:88324747 T C 0.262409 -3.6833e-06
9:88325589 T C 0.036630 -1.2965e-05
9:88329242 T C 0.042590 3.1680e-06
9:88339287 C T 0.169855 2.7363e-05
9:88355257 C T 0.335012 -8.5700e-05
9:88365121 C G 0.086631 1.0358e-05
9:88371591 A G 0.083724 1.0204e-05
9:88380817 G A 1.572789 2.4313e-07
9:88409720 G A 0.129605 -4.6248e-05
9:88410441 C T 0.044419 1.6548e-05
9:88424310 A G 0.425216 -8.9102e-07
9:88476257 C T 0.037704 5.5213e-06
9:88478096 C A 0.055835 1.1033e-05
9:88479014 G T 0.026026 -1.3877e-05
9:88479374 A G 0.055777 -6.7918e-06
9:88491533 T A 0.048451 -2.8172e-06
9:88504811 G A 0.522352 -7.0447e-07
9:88505221 T C 0.054057 2.1977e-05
9:88513775 T C 0.190890 1.5954e-05
9:88513953 G A 0.413228 -1.4734e-06
9:88515556 G A 0.072080 7.8692e-06
9:88520203 T C 0.225942 1.3401e-05
9:88527831 A C 0.283321 2.4343e-05
9:88535702 G C 0.047985 -2.7244e-05
9:88536982 C A 0.117307 1.5362e-05
9:88537162 A G 0.263272 1.8301e-05
9:88537208 T C 0.021160 -2.0871e-05
9:88538154 T C 0.449032 -4.4147e-06
9:88543703 C A 0.038680 3.0770e-07
9:88563443 G C 0.020447 -1.5564e-05
9:88565033 G A 0.032720 -8.5301e-06
9:88567760 C T 0.316680 -3.9926e-05
9:88573320 A G 0.021473 -1.4711e-05
9:88591451 T G 0.054540 -9.1388e-06
9:88596483 G A 0.211840 3.6886e-06
9:88610432 G A 0.052381 -2.8636e-06
9:88614156 T C 0.100546 6.6882e-06
9:88634662 T C 0.129455 2.1119e-05
9:88635939 T G 0.359405 1.4789e-05
9:88648505 A G 0.069061 1.7831e-05
9:88650029 C T 1.520506 7.4526e-06
9:88659311 T C 0.041495 -1.2830e-07
9:88667348 A G 0.055672 -2.0574e-05
9:88669475 G T 0.540847 -9.2761e-06
9:88669789 G A 1.189564 6.0674e-06
9:88669829 T C 0.043688 3.6553e-07
9:88684633 T C 0.053391 4.1971e-05
9:88685218 A G 0.047047 -3.2449e-06
9:88689848 A G 0.030333 2.1393e-06
9:88690491 A G 0.457572 7.8813e-06
9:88692838 A G 0.228859 -1.6441e-05
9:88696853 G A 1.140719 3.9501e-06
9:88699557 A G 0.193164 2.0986e-05
9:88713394 A G 1.155076 -1.1829e-06
9:88717382 T C 0.198148 2.1741e-05
9:88720605 A G 0.227462 2.3711e-05
9:88731367 T C 1.420918 2.8965e-05
9:88732311 A G 0.152417 -1.3717e-05
9:88736443 T C 0.023789 9.1753e-06
9:88737210 C G 0.040315 -1.3839e-06
9:88738450 C T 0.989566 1.8809e-05
9:88766713 A G 0.896941 -9.6083e-06
9:88784346 A G 0.114458 -1.1604e-05
9:88784384 C T 0.074130 -1.8798e-05
9:88784517 C T 0.052027 -8.0199e-07
9:88795173 C T 0.316690 -1.0019e-05
9:88799699 A G 0.571670 -1.0964e-05
9:88810910 T C 0.066008 4.1209e-06
9:88811119 T C 1.304665 -4.7198e-06
9:88824007 T C 0.050178 4.1464e-07
9:88838707 C A 0.370159 4.0599e-05
9:88838795 T C 0.036677 -6.5276e-07
9:88847177 T C 0.039506 -1.4070e-05
9:88847202 A G 0.276052 2.0733e-06
9:88849228 A G 0.077067 -7.4426e-06
9:88854443 G A 0.860080 -1.4862e-05
9:88859330 C A 0.076346 4.1440e-06
9:88870312 G C 1.883029 5.6169e-06
9:88872469 G T 0.046180 -1.9917e-05
9:88893891 T C 1.311223 -1.7696e-05
9:88925774 G A 0.305603 1.0354e-05
9:88926109 C T 0.448188 -5.1246e-06
9:88938668 A G 0.033209 1.2696e-05
9:88948988 C T 0.688260 1.2895e-05
9:88957849 G T 0.065923 1.0882e-05
9:88970402 C T 0.058307 -1.0937e-05
9:88987031 C T 1.174183 2.9587e-06
9:88989506 A C 1.428762 3.4781e-06
9:89000818 G A 0.057263 -1.2667e-05
9:89004058 T C 0.085125 -3.1145e-06
9:89012169 C T 0.309401 -3.8606e-05
9:89021366 A G 1.894823 3.3020e-06
9:89025919 C T 0.431128 -5.9398e-05
9:89029191 C A 0.400638 1.8855e-05
9:89030566 C G 0.554059 -1.3257e-05
9:89031729 C T 1.662884 6.4940e-05
9:89033358 G A 0.032411 1.0508e-05
9:89036027 T C 1.000806 -1.5704e-05
9:89041277 T G 0.627713 7.4104e-06
9:89049296 G T 0.135017 3.5885e-05
9:89049739 C T 0.023653 -1.4057e-05
9:89052524 T C 0.947364 -1.2581e-05
9:89052563 T C 1.421700 1.6763e-05
9:89057080 G A 0.197808 4.0466e-06
9:89058886 A G 0.031697 2.7598e-05
9:89058895 G A 0.034192 -1.1641e-05
9:89058963 G A 0.463984 -5.4875e-05
9:89061129 G A 0.331384 7.9410e-06
9:89063975 T C 0.031486 4.2634e-05
9:89067617 C A 0.029062 -8.7177e-06
9:89080060 T C 1.752445 -3.7563e-06
9:89081710 A G 0.031601 7.1543e-06
9:89086618 A T 0.057205 -1.1700e-05
9:89098390 A C 1.004930 2.5389e-05
9:89102424 A G 0.044473 -1.2132e-05
9:89109647 T G 0.039985 -7.6306e-06
9:89122514 A G 0.047689 1.6031e-05
9:89123908 A G 1.058130 1.8538e-05
9:89128802 T C 0.092383 4.8851e-06
9:89130141 C T 0.028514 -6.2310e-06
9:89131767 A G 0.244393 9.7554e-06
9:89131913 G A 1.214536 1.0040e-05
9:89145489 T C 0.548215 -3.2585e-05
9:89146022 G A 0.069611 1.0803e-04
9:89147852 A G 0.614083 6.1297e-05
9:89149329 C T 1.809644 -2.6415e-06
9:89157066 A G 0.366708 -3.5016e-06
9:89162181 T C 1.078006 1.1477e-05
9:89167474 G A 0.088324 9.1412e-06
9:89168874 A C 1.465487 1.0643e-05
9:89170857 G C 0.683701 3.2433e-05
9:89172724 T C 1.110334 -2.7805e-05
9:89174596 C T 0.049617 -2.8050e-06
9:89175666 T C 0.950733 -5.7769e-05
9:89185733 T G 1.200613 -2.2116e-05
9:89189773 T C 0.194789 1.7601e-05
9:89191784 G A 0.979162 -2.1183e-05
9:89193482 T C 0.961021 3.8489e-06
9:89194857 A G 0.314297 -1.5172e-05
9:89199377 A C 0.367188 -2.4247e-05
9:89199480 T G 0.659280 9.4302e-06
9:89199980 A G 0.058463 -3.3427e-06
9:89204323 C A 0.027369 4.8046e-06
9:89204466 A G 0.021789 -9.6146e-06
9:89205045 A G 0.048594 9.6006e-06
9:89205627 A G 0.055723 1.6344e-05
9:89205672 T C 0.666290 -1.1701e-05
9:89207984 T C 0.241734 5.9941e-07
9:89209749 A G 0.044004 -1.2639e-05
9:89212474 C T 0.241676 -6.3355e-07
9:89214004 G T 0.182370 -5.0548e-06
9:89214560 A G 0.041699 6.1939e-06
9:89219781 G A 0.734307 -1.4837e-05
9:89228799 C A 0.066004 9.6566e-06
9:89229231 T C 0.034620 1.6576e-06
9:89230779 T C 0.784152 3.0402e-06
9:89234361 G A 0.036351 4.9744e-07
9:89234777 C G 0.116679 -1.1369e-05
9:89237682 G A 1.212805 -2.1602e-05
9:89242001 T G 1.492675 -2.0498e-05
9:89248789 A G 1.039183 -5.1442e-06
9:89254519 C T 1.313807 -7.3006e-06
9:89266318 G A 0.137383 1.7697e-05
9:89267952 G T 0.050154 1.3398e-05
9:89271591 C T 1.357869 4.2480e-05
9:89272070 G T 0.681579 1.6776e-05
9:89272768 A G 0.712521 8.6545e-06
9:89273669 C A 0.100118 -1.5577e-05
9:89273750 C T 0.117940 -1.6897e-05
9:89279949 G A 0.050783 -5.7847e-06
9:89280087 A G 0.082099 2.0208e-05
9:89287572 T C 0.034654 -1.4756e-05
9:89288340 G A 0.574828 -6.9428e-06
9:89292920 C T 0.638242 -3.0050e-06
9:89295733 T G 0.065960 -1.4910e-06
9:89299897 C T 0.034818 2.2604e-07
9:89300815 A G 0.082857 -6.1333e-06
9:89300845 G A 0.035263 8.2860e-06
9:89307874 A G 1.031741 -2.5786e-06
9:89309564 A G 0.062873 1.1249e-05
9:89312971 C T 0.855817 -3.8491e-06
9:89314179 T C 0.229967 -2.0540e-05
9:89314345 T C 0.145533 7.9177e-07
9:89315810 G A 0.056706 -1.3498e-05
9:89316235 G A 0.596869 8.5781e-06
9:89316962 A G 0.046190 9.3248e-06
9:89317439 C T 0.054598 5.8392e-06
9:89320731 G A 0.045768 2.7104e-05
9:89339322 A C 0.120296 1.6405e-05
9:89340501 A G 0.884243 1.2210e-05
9:89351749 T C 0.026549 -6.3222e-06
9:89362954 T C 0.092166 -1.3257e-06
9:89368334 A G 0.517147 -4.5566e-06
9:89371107 G A 0.643399 -4.7810e-07
9:89372790 G A 0.327498 2.0472e-05
9:89378267 A G 0.456304 8.3018e-06
9:89379911 A C 0.067310 2.5148e-05
9:89381174 T G 0.952671 4.3211e-06
9:89382377 T C 0.079444 4.5293e-06
9:89382706 T C 0.078838 1.9414e-05
9:89399849 G T 0.064355 8.0060e-06
9:89402796 A G 0.098415 -2.5151e-05
9:89406249 T C 0.387043 9.6452e-06
9:89411956 A G 0.094746 2.5577e-05
9:89414023 T C 0.182795 -9.4423e-06
9:89415661 T C 0.442358 1.3360e-05
9:89425076 A G 0.748954 6.3925e-06
9:89431262 T G 0.060670 -6.4962e-06
9:89431805 A G 0.070747 1.9882e-05
9:89435024 C A 0.333910 -6.2324e-06
9:89437343 T C 1.499267 4.0082e-05
9:89437508 G A 0.189265 6.3260e-06
9:89438251 G A 0.683174 -1.8194e-05
9:89438655 T C 1.391823 2.4363e-05
9:89440597 A G 0.712038 1.7637e-05
9:89441916 C T 1.329337 -6.5673e-06
9:89443942 T G 0.871096 1.8710e-05
9:89456443 G A 1.140453 9.8966e-06
9:89472918 T G 0.173418 5.2524e-07
9:89479792 A C 0.070315 1.3763e-05
9:89480799 C T 0.073205 1.2951e-05
9:89483458 T C 0.197737 2.1841e-05
9:89493839 C A 0.146505 -5.1768e-07
9:89497016 T G 0.066569 7.6604e-06
9:89498271 G A 0.688852 -5.4688e-06
9:89500510 T C 0.087454 -3.7530e-06
9:89502424 T C 0.062965 1.4831e-05
9:89502790 G A 0.054526 -3.1166e-06
9:89506196 A G 0.858149 -1.2130e-05
9:89512998 C T 0.088038 -2.0720e-05
9:89519096 A G 0.520438 -1.9401e-05
9:89525449 G A 0.379600 -1.3546e-05
9:89533914 A G 0.024023 1.3405e-05
9:89539277 A C 0.087423 -3.0586e-05
9:89541469 A C 0.169723 -2.0305e-05
9:89554097 C T 0.919400 -7.2492e-06
9:89555152 T G 0.121625 5.3671e-06
9:89566294 C T 0.062951 -5.5142e-07
9:89567590 G A 0.478641 2.9025e-06
9:89573946 A G 0.756668 -1.3289e-05
9:89574149 T C 0.122390 -8.2151e-06
9:89575478 A G 0.670020 2.0542e-05
9:89584086 T C 0.617554 -1.2922e-05
9:89588417 G A 0.257139 -2.7481e-05
9:89589499 T G 0.385485 1.4965e-05
9:89598076 G A 0.024506 9.9628e-06
9:89600697 A G 0.234785 -4.1305e-05
9:89602963 A G 0.061217 -7.9794e-06
9:89603014 A C 0.033709 5.0555e-06
9:89607469 G A 1.688104 4.7991e-06
9:89612554 G A 1.444425 6.7872e-06
9:89612754 A G 0.043545 -3.5442e-07
9:89619991 C T 1.215855 1.3689e-05
9:89643751 T C 0.173207 -1.5822e-05
9:89650543 T C 1.566009 -4.5571e-06
9:89654140 A G 0.024469 5.8379e-06
9:89669414 T C 1.272996 2.3227e-05
9:89669665 A G 0.983290 8.2310e-06
9:89674047 A C 1.079811 -1.7027e-07
9:89682949 A G 0.049246 4.9742e-06
9:89695802 A G 0.020222 3.1580e-07
9:89697243 A T 0.554854 -3.9864e-05
9:89697360 C T 0.056655 -1.7134e-05
9:89702614 G C 0.081218 -1.9088e-05
9:89715365 C T 0.041345 -3.0703e-05
9:89721727 G A 0.638806 -5.2563e-05
9:89753988 C T 0.224813 -3.5280e-05
9:89754862 A G 0.038877 -2.2665e-06
9:89756929 T C 0.085162 -3.9928e-06
9:89758746 T C 0.313776 2.0172e-05
9:89761928 C T 1.557357 -2.5866e-05
9:89763318 C A 0.714551 -4.6051e-05
9:89764529 G A 0.096096 1.3200e-05
9:89765058 G A 1.555517 -2.1122e-05
9:89767219 A G 0.050212 -1.7009e-05
9:89771569 A G 0.043504 -4.3240e-05
9:89772413 A C 0.998912 -3.0856e-06
9:89772547 C T 0.035137 -1.9594e-05
9:89775972 G A 0.051181 1.9204e-05
9:89800655 T C 0.022272 6.9851e-06
9:89802142 A C 0.968681 1.0758e-05
9:89809527 C T 0.069853 6.4486e-06
9:89827662 A C 0.542041 1.5367e-05
9:89828734 T C 0.041559 6.2723e-06
9:89836172 T C 0.177301 5.9278e-06
9:89845598 G A 0.038561 -2.8599e-05
9:89852170 T C 0.372349 5.4246e-06
9:89854041 A G 0.830420 -1.3799e-05
9:89860983 G C 0.062186 -8.1145e-06
9:89862258 G A 0.772331 -1.7676e-05
9:89868247 G A 0.114275 -2.6744e-05
9:89871345 C A 0.156603 -2.9346e-06
9:89873518 G C 1.783374 2.5849e-05
9:89874486 C T 1.152003 6.7296e-06
9:89875705 T C 0.133066 1.2739e-05
9:89885092 G A 1.706177 3.5548e-05
9:89904662 T C 0.021463 -3.1948e-06
9:89910210 T C 0.472103 1.1833e-05
9:89910393 A G 0.084917 1.5128e-05
9:89916665 C T 0.082735 -2.7999e-05
9:89916792 G A 1.070189 7.1414e-06
9:89922627 T C 1.167264 7.7696e-06
9:89922669 T C 0.161549 -1.6684e-05
9:89924102 C T 1.881071 -8.7395e-06
9:89928492 A G 0.028025 3.9847e-06
9:89936504 A C 1.834633 -2.2419e-06
9:89948499 C A 0.105544 -3.0121e-05
9:89951180 G T 0.841034 -5.9723e-06
9:89952763 G A 0.829411 2.7136e-06
9:89956112 A G 0.083449 9.0188e-06
9:89956566 A G 0.804255 3.0783e-05
9:89959729 A G 0.184763 -2.9916e-06
9:89961776 C T 0.719933 1.8194e-05
9:89963234 G A 0.051745 1.2196e-05
9:89967335 T G 1.479123 1.4352e-05
9:89967903 A G 0.056825 3.3210e-06
9:89969556 C T 1.488799 2.2586e-05
9:89970895 T G 0.204214 -4.8074e-05
9:89979884 T C 1.514580 -2.9471e-05
9:89986101 T G 0.078917 8.0020e-06
9:89988800 T C 0.024764 1.4161e-05
9:89990469 A C 0.060779 -2.9500e-05
9:90000734 G A 1.893637 -2.7242e-05
9:90001865 A C 0.024693 9.3546e-06
9:90007176 A G 0.216997 1.1421e-05
9:90009994 C A 0.431947 -1.3256e-05
9:90012544 C T 0.386475 -1.7511e-05
9:90019054 G T 0.039690 -2.1358e-06
9:90031669 C G 0.215073 1.0386e-05
9:90034312 C T 0.157888 -2.1438e-05
9:90034729 C T 1.367868 -2.9726e-05
9:90037078 G A 0.371907 4.8304e-06
9:90037850 C T 0.615014 -3.3453e-05
9:90042480 A G 0.111858 -5.4876e-06
9:90043804 A G 0.038738 -1.9643e-05
9:90046484 T A 1.314847 -1.2005e-06
9:90049267 G A 0.089497 -1.8526e-05
9:90051212 C T 0.174068 -1.8217e-05
9:90054710 A G 1.228458 -1.0872e-05
9:90054906 G A 0.030789 5.2233e-06
9:90059352 T C 0.071488 -1.8045e-05
9:90063338 C T 0.033352 4.8854e-06
9:90065229 G A 0.024401 5.8278e-06
9:90066798 T C 1.324469 -1.5406e-05
9:90066956 T C 1.240850 -5.5640e-06
9:90067216 G A 0.045496 -1.1745e-06
9:90075129 G A 0.080280 -1.2572e-05
9:90078449 G A 0.212224 1.0674e-05
9:90079144 A G 0.536863 -7.2144e-06
9:90084152 A G 0.037792 6.6744e-06
9:90085205 T G 0.321185 -2.1688e-05
9:90095024 G T 0.797530 1.3946e-06
9:90099473 A C 0.058875 1.1749e-05
9:90101452 A G 0.059252 -7.1174e-06
9:90104082 T G 0.098092 4.4766e-06
9:90109967 C T 0.918809 3.6013e-06
9:90114082 T C 0.091649 -9.6281e-06
9:90124746 A G 0.106234 1.5895e-05
9:90125510 C A 0.345949 -6.4435e-06
9:90131912 T C 0.043480 3.7759e-06
9:90136246 A G 0.576362 7.6292e-06
9:90137259 G C 0.134507 5.7669e-06
9:90137721 C T 1.275069 1.2205e-05
9:90141350 G A 0.873329 -1.7176e-05
9:90144322 T C 0.064532 5.0645e-06
9:90161223 A G 0.863698 7.1437e-07
9:90161484 A G 0.029874 -1.7977e-05
9:90162368 A G 0.048543 1.8963e-05
9:90165515 T C 0.647884 -1.3676e-05
9:90170885 C T 0.731948 4.8150e-05
9:90173374 G A 0.290906 -5.5485e-05
9:90175310 T C 0.598430 2.9198e-05
9:90177930 G A 1.242917 1.5001e-05
9:90179178 A G 0.050790 7.5378e-06
9:90184641 T C 0.478069 -1.1907e-05
9:90190411 A G 0.034195 1.3989e-05
9:90195638 A G 0.081025 -3.3742e-05
9:90197858 G A 0.034566 1.6657e-05
9:90198880 G A 0.022932 -1.9279e-05
9:90200284 C A 0.045381 -1.2507e-06
9:90205901 A G 0.103331 8.5959e-06
9:90211490 A C 1.717220 3.6262e-05
9:90213209 C G 1.855079 1.7311e-05
9:90215100 A G 0.129584 -4.0690e-05
9:90216821 A G 1.405150 -2.8311e-06
9:90218178 T C 0.912876 -4.0285e-07
9:90218347 G A 1.122183 -1.4389e-05
9:90219086 G A 0.228835 -2.3302e-06
9:90219761 C A 0.029708 2.4075e-05
9:90222090 T C 0.049875 2.7000e-07
9:90227535 G A 0.249360 4.4480e-06
9:90229573 T C 0.444384 -1.7112e-05
9:90233028 A C 0.099611 -1.7242e-06
9:90234562 C T 0.044453 6.1884e-06
9:90235794 C A 0.427480 -2.1876e-05
9:90236867 A C 0.030551 -7.7446e-06
9:90239152 A G 0.821193 -1.1800e-05
9:90240813 T C 0.692064 9.7198e-06
9:90242590 C T 0.029619 2.9094e-06
9:90246317 T C 0.702896 2.5022e-06
9:90250142 A G 0.147681 9.2683e-06
9:90258153 C T 0.379998 -1.4346e-05
9:90261695 G A 0.958192 8.0391e-06
9:90262000 G A 0.021344 -4.1079e-06
9:90262011 T C 0.319315 -2.0351e-05
9:90265695 T C 0.251529 5.4532e-07
9:90270327 T C 0.786491 2.4083e-06
9:90274869 A G 0.368854 -1.1119e-05
9:90277020 C T 0.123271 -2.0752e-05
9:90283061 C T 0.042607 9.3687e-06
9:90285464 C T 1.039645 2.7252e-05
9:90286366 A G 0.041556 1.9336e-05
9:90289936 T C 0.227700 -2.0885e-05
9:90290816 G A 1.618611 5.4476e-05
9:90291121 A G 0.624721 1.4706e-06
9:90292625 C T 0.940238 5.9898e-07
9:90293232 A G 0.020572 5.4762e-08
9:90294459 A C 0.056750 1.9660e-05
9:90298918 A G 0.944943 -9.3325e-06
9:90299152 A G 0.048260 1.2149e-05
9:90311235 T G 0.334917 -3.8432e-05
9:90316555 T C 0.067694 -2.3365e-05
9:90317606 G A 0.428398 -1.9481e-05
9:90320698 G T 0.053472 6.6780e-06
9:90322023 A G 1.275515 -1.6757e-05
9:90324869 T C 0.251016 -1.9545e-05
9:90325119 C T 0.071406 3.2357e-06
9:90332899 T C 0.050331 -2.1452e-06
9:90342675 T C 0.880401 -4.0335e-06
9:90343505 A G 0.108730 -1.4521e-06
9:90343780 C A 1.271139 -9.7495e-06
9:90348396 T G 0.121771 4.5088e-06
9:90354228 A C 1.024836 -1.0345e-05
9:90357419 G T 0.110025 -1.3780e-05
9:90364705 G A 0.056845 -2.5410e-05
9:90370284 G T 0.049036 -2.1590e-07
9:90372390 C T 1.183152 -1.0265e-05
9:90378301 A G 0.044748 7.5682e-06
9:90379168 A G 0.032920 -1.9740e-05
9:90380024 C T 1.942540 -1.9185e-05
9:90382527 G A 0.027851 -2.0167e-05
9:90382577 T C 0.105095 -7.2856e-06
9:90386959 T C 0.116634 -3.6373e-06
9:90388370 A G 0.889332 -3.2450e-05
9:90388501 G A 0.068224 3.9252e-06
9:90390559 A G 1.290161 -3.0028e-06
9:90405244 A G 0.394573 3.1341e-05
9:90410778 A G 0.078675 -8.9236e-06
9:90413373 G A 0.032543 -2.1868e-05
9:90415217 A G 0.068037 -1.0606e-05
9:90418079 G T 0.024713 1.3934e-05
9:90425525 T C 1.232425 5.3186e-05
9:90425888 T C 0.039265 -1.0946e-05
9:90427722 G A 0.207682 2.7657e-05
9:90429029 T C 0.086546 3.8527e-05
9:90432159 A G 1.039016 8.9262e-05
9:90443364 T C 0.044881 1.3904e-05
9:90445954 A G 0.127803 2.7610e-06
9:90449574 T C 0.138930 -1.0935e-05
9:90451642 C T 0.053673 2.0849e-05
9:90452318 C T 0.262759 1.4606e-05
9:90463410 G T 0.027848 -1.6126e-05
9:90474021 T C 0.402753 1.1999e-05
9:90474245 A G 0.027573 -1.9669e-05
9:90474285 T C 0.031387 -3.0612e-06
9:90478783 T G 1.414986 6.8801e-05
9:90479853 G A 0.436231 6.1408e-06
9:90481063 A G 0.027885 -1.8505e-05
9:90482607 G T 0.984337 4.7241e-05
9:90483430 T C 0.036174 -2.4340e-05
9:90483504 G A 0.454876 2.9138e-05
9:90485873 T G 0.870542 3.2242e-05
9:90490430 T C 0.360334 2.0583e-05
9:90491436 C T 0.021803 1.2714e-05
9:90492578 C T 1.091775 1.6365e-05
9:90494280 C T 0.637154 -2.8867e-05
9:90496078 G A 0.968507 3.0792e-05
9:90500193 G C 0.107740 1.5357e-06
9:90500405 C A 1.126042 1.9874e-05
9:90501514 G C 0.206944 3.2582e-06
9:90501609 T C 0.102277 3.3655e-07
9:90503451 A G 1.022099 1.3808e-05
9:90504714 T G 0.108417 -1.6459e-06
9:90505080 A G 0.045779 2.6096e-05
9:90506306 T C 0.845709 -2.2729e-05
9:90510703 T C 0.105694 -2.9834e-06
9:90511446 G A 0.032574 -9.9060e-06
9:90511952 T C 0.072586 -3.0841e-05
9:90513546 C A 0.042474 1.2042e-06
9:90514482 T C 0.906960 2.0157e-05
9:90567110 T C 0.032971 -2.2357e-06
9:90568894 T G 0.037738 2.6373e-05
9:90573009 T C 0.049012 -1.3507e-05
9:90579892 A G 0.041277 8.5837e-07
9:90581746 C T 1.836758 -1.1863e-05
9:90583057 G T 0.994689 -1.2259e-05
9:90583521 T C 1.219353 -1.7430e-05
9:90588903 T C 1.810854 -9.4831e-06
9:90588970 A C 0.098364 -1.8119e-05
9:90602912 A C 1.236539 -4.6733e-05
9:90611645 T C 0.200868 5.4892e-06
9:90612088 G A 0.037905 2.9159e-05
9:90632383 G A 0.095158 -1.7488e-05
9:90636280 C T 0.149650 -6.2262e-08
9:90647962 C T 0.811935 2.1961e-05
9:90658682 A G 0.055971 -2.5462e-05
9:90658749 T C 0.240085 1.3756e-05
9:90659042 T C 0.022874 -1.1943e-05
9:90659805 G A 0.286051 6.0290e-05
9:90663367 T C 0.028657 7.5261e-06
9:90669897 A G 0.628083 3.3428e-05
9:90671025 C T 0.051456 1.0189e-05
9:90675441 A G 0.068095 5.9099e-05
9:90675875 A G 0.036779 7.2025e-06
9:90678919 G A 0.224460 -6.9471e-07
9:90679565 C T 0.041818 -1.8734e-05
9:90684844 T C 0.024452 4.7248e-06
9:90695610 C T 0.103593 -3.1057e-06
9:90702833 G A 0.219754 4.9651e-06
9:90703042 C T 0.200494 1.4933e-05
9:90710223 G A 0.031387 1.7690e-05
9:90712600 C T 0.716771 -3.7595e-06
9:90720218 C A 0.166017 3.0917e-06
9:90724133 A G 0.036443 1.5895e-05
9:90760311 C T 0.044888 8.9619e-06
9:90760815 G C 0.103712 3.1127e-05
9:90760954 C A 0.388460 -2.6776e-05
9:90765374 G A 0.077479 1.1372e-05
9:90766431 T C 0.074120 8.5451e-06
9:90770011 G A 1.839858 -4.3844e-05
9:90772863 G A 0.777349 1.8582e-06
9:90776055 C A 0.020858 -1.0974e-05
9:90788525 G A 0.158313 5.0292e-05
9:90789516 T G 0.043117 -1.6047e-05
9:90792020 A G 0.050987 3.7232e-06
9:90792564 C G 0.100387 2.3952e-05
9:90792706 A G 0.179395 1.3238e-05
9:90796268 A G 1.842887 -4.4732e-05
9:90798480 C G 1.011743 -2.9173e-05
9:90800369 T C 0.048019 -1.7098e-06
9:90805842 C A 0.029626 -2.1250e-05
9:90810220 C A 0.665539 3.6463e-05
9:90811182 C T 1.540225 -4.3335e-05
9:90816905 C T 0.234139 2.7992e-06
9:90826282 A G 0.127976 3.5706e-05
9:90827621 T C 0.041794 -4.7835e-05
9:90831588 G T 1.726073 -2.9355e-05
9:90835589 A G 1.614936 -2.4210e-05
9:90835726 C T 1.535645 -3.4692e-05
9:90836783 A G 1.806183 -9.1371e-06
9:90849419 A G 1.752364 -5.1665e-06
9:90849747 A G 0.026226 -1.0270e-05
9:90853162 C T 0.226612 2.7879e-05
9:90855152 G T 0.371301 7.4171e-06
9:90856685 C T 1.432420 -1.6928e-05
9:90864654 T C 1.802783 -1.6050e-05
9:90868783 T C 0.021330 4.2179e-06
9:90877091 G A 0.068506 -3.8227e-05
9:90885659 A G 0.083435 -1.3714e-05
9:90888614 T A 0.043766 2.7960e-06
9:90890583 A G 1.826725 -1.1352e-06
9:90890633 C T 0.058236 8.2425e-07
9:90890867 G A 0.056073 6.4135e-06
9:90891114 G T 0.737221 2.6530e-05
9:90891529 C T 1.833796 2.5958e-05
9:90893021 T C 0.052690 5.6740e-06
9:90893431 G A 1.357923 -9.8857e-07
9:90895675 G A 0.404066 1.3114e-05
9:90896018 A G 0.241778 -4.1086e-06
9:90899627 A G 0.352963 1.0435e-05
9:90900398 A G 0.119351 -2.0511e-05
9:90905263 T C 0.176186 1.9483e-05
9:90905949 C T 0.188840 2.1678e-05
9:90922116 C T 0.497217 -2.2369e-06
9:90938864 C T 0.120989 -1.9634e-05
9:90955595 A G 0.120599 -2.3873e-05
9:91002998 A G 0.265778 -1.1705e-05
9:91025796 G T 0.070421 -4.1530e-05
9:91032911 G A 0.086797 -1.1749e-05
9:91060766 G A 0.043722 1.6938e-06
9:91062644 T G 0.041440 -1.0411e-05
9:91063860 C T 0.043100 -8.5926e-07
9:91075163 A G 0.065804 -7.3539e-06
9:91076306 G A 1.887177 -7.1018e-06
9:91079291 G A 0.056029 4.7643e-06
9:91089311 G A 0.048900 1.5206e-05
9:91089492 A G 0.023731 -3.4495e-06
9:91098867 A G 0.275304 -6.9371e-06
9:91104359 T G 0.067792 7.8640e-06
9:91105435 T G 0.132277 1.2504e-05
9:91110540 G A 0.146019 3.6546e-06
9:91112397 C A 0.147121 -4.6259e-06
9:91125958 G A 0.113306 -1.8093e-06
9:91130846 A G 0.168097 4.1065e-06
9:91137966 T C 0.036266 -1.0973e-05
9:91138588 T C 0.047475 -7.5883e-06
9:91149208 A G 0.155702 -1.5516e-05
9:91152492 G T 0.170936 1.0009e-05
9:91159937 A G 0.054397 2.7523e-06
9:91161674 T C 0.176988 2.4479e-05
9:91166475 A C 0.112674 3.3596e-06
9:91166841 A G 0.042426 7.0798e-06
9:91174725 A G 0.065052 1.6354e-05
9:91182764 A G 0.125317 -2.5251e-05
9:91183497 T C 0.053085 -1.7347e-05
9:91186956 T C 0.226574 1.6508e-06
9:91190136 C T 0.081283 3.7717e-08
9:91191279 T C 0.140396 9.6691e-06
9:91197982 A G 0.064223 2.0945e-05
9:91199098 T C 0.208742 -2.9228e-06
9:91200013 G A 0.335141 -5.0054e-06
9:91200572 T C 0.102379 3.6438e-06
9:91202260 A G 0.042505 -3.1886e-06
9:91202476 T C 0.233568 -8.8928e-06
9:91204484 G A 0.395195 -6.7058e-06
9:91204508 T C 0.062234 9.4372e-07
9:91205952 C T 0.831144 -2.2904e-05
9:91211876 G C 0.062519 -1.6647e-05
9:91222758 C T 0.540419 -6.5130e-06
9:91237663 A G 0.880489 -1.1201e-05
9:91242093 G A 0.233731 -1.2957e-05
9:91260297 G A 0.496422 -2.5174e-05
9:91262493 C A 0.262626 -1.6376e-05
9:91262522 A T 0.301955 3.9748e-06
9:91263121 G C 0.225174 -1.6780e-05
9:91264206 G A 0.158449 -1.8327e-05
9:91273862 T G 0.373205 -5.3718e-07
9:91279803 C T 1.963873 -5.5370e-06
9:91280461 G A 0.036942 2.3794e-05
9:91280567 C T 0.124372 -6.3863e-06
9:91295698 T C 1.104222 -1.1658e-05
9:91299121 T C 0.044572 2.6227e-05
9:91312322 G A 0.097296 1.6531e-05
9:91312829 T C 1.321416 3.6084e-07
9:91313333 A G 0.055155 5.0629e-06
9:91316659 T C 0.035572 5.0366e-06
9:91317827 T G 1.133423 4.7602e-05
9:91321431 G A 0.126725 -1.9884e-06
9:91326371 T C 0.089483 -9.1388e-06
9:91329368 G A 0.022775 -1.1563e-05
9:91330562 A G 1.211663 2.3363e-05
9:91334703 G T 0.191488 -8.1193e-06
9:91337109 T C 0.150299 1.1959e-05
9:91340140 G A 0.882067 7.6562e-06
9:91342832 G A 0.039095 -1.2756e-05
9:91343780 A G 0.091479 -2.0500e-06
9:91343917 C T 0.030639 -5.1428e-06
9:91344771 G A 0.025682 3.2223e-05
9:91348970 T C 0.324357 1.7004e-05
9:91354493 A G 0.478413 3.0406e-05
9:91355864 T C 0.158044 6.0978e-06
9:91359502 G A 0.569212 3.1177e-05
9:91364795 G T 0.372189 1.5083e-05
9:91365618 T C 0.458184 2.1267e-05
9:91372964 C T 0.162372 6.7334e-06
9:91375034 C T 0.919795 3.1135e-05
9:91380804 A G 0.117321 1.6307e-05
9:91389174 C T 0.036789 -1.6191e-06
9:91390056 T G 0.582016 1.2501e-05
9:91392494 C T 0.047836 -4.2856e-06
9:91396062 A C 0.371349 1.5981e-05
9:91396867 T C 0.101709 -3.5678e-05
9:91397911 T C 0.042552 2.4277e-06
9:91403384 C T 0.149932 -1.2541e-05
9:91404090 T C 0.278177 8.9266e-06
9:91411888 G A 1.545488 2.3205e-05
9:91414989 C T 0.049083 2.4006e-06
9:91416748 C T 1.400662 2.8188e-05
9:91430295 T C 0.029276 -4.8684e-06
9:91438244 T C 0.379515 2.9250e-07
9:91439189 C T 0.191243 -9.3234e-06
9:91444149 A T 0.029099 -2.2910e-05
9:91447370 C G 0.182105 -4.7719e-07
9:91456777 G A 1.428048 4.3231e-06
9:91458641 T C 0.064552 -4.1634e-07
9:91467848 C A 0.318098 -3.9020e-07
9:91490541 G A 0.623711 1.7111e-05
9:91506753 T C 0.024125 3.5171e-06
9:91520493 A G 0.057933 -5.1863e-06
9:91530248 G A 0.137043 -4.7777e-05
9:91536651 T G 0.104834 2.1457e-05
9:91539919 C T 0.785240 -1.4930e-05
9:91540059 A G 1.111048 2.2422e-05
9:91544259 C T 0.045031 -1.4849e-05
9:91547760 A C 0.067446 5.6181e-06
9:91548970 G A 0.056801 9.2070e-06
9:91553369 C T 1.897781 5.4399e-06
9:91560971 T C 1.117746 2.4330e-05
9:91563561 A G 0.046132 1.4156e-05
9:91577539 C T 1.098962 2.1299e-05
9:91578800 G T 0.911870 1.2954e-05
9:91580396 A G 0.120357 -4.4433e-05
9:91581627 C A 1.220417 6.0433e-07
9:91590466 G A 0.046224 5.0961e-06
9:91591680 G A 0.325183 4.9050e-05
9:91592029 A G 1.086842 2.5550e-05
9:91593290 C T 0.250465 1.7451e-05
9:91596771 T C 0.034464 -4.5512e-06
9:91600189 A G 0.109603 6.0611e-05
9:91602153 A G 1.868026 2.0341e-06
9:91602354 T G 0.708887 -1.8822e-05
9:91606812 A G 0.048985 6.9399e-06
9:91609415 T C 0.086525 9.7996e-06
9:91610543 A G 0.803273 6.1600e-06
9:91610987 T C 0.044388 -1.0530e-05
9:91614002 G A 0.047128 8.1299e-06
9:91616843 A G 0.072848 -3.9104e-06
9:91620124 A G 0.391456 -7.9044e-06
9:91623505 C G 0.180384 1.3525e-05
9:91625073 G A 0.025295 -7.9384e-10
9:91626770 T C 0.067979 -2.6328e-06
9:91627100 T C 0.199277 -1.2778e-05
9:91640058 T C 0.943614 1.2125e-06
9:91641870 C T 0.035984 3.3303e-05
9:91641887 C T 1.041991 -7.3163e-06
9:91643166 T G 0.035396 -2.9346e-06
9:91649261 G A 0.877991 -1.2778e-05
9:91652538 T C 0.107383 -5.6629e-06
9:91652587 T C 0.037449 1.9626e-05
9:91652977 A G 0.038153 2.7168e-06
9:91658449 T C 0.149956 -2.5743e-06
9:91663188 T C 0.075500 -4.8442e-06
9:91666487 G A 0.321650 1.3366e-05
9:91669947 A G 0.234074 1.0376e-05
9:91675560 G A 1.676085 -7.5425e-06
9:91677656 C T 0.023245 -1.5305e-07
9:91680600 G A 1.367596 -3.3593e-05
9:91688713 T C 0.061010 -1.6470e-05
9:91689159 C T 0.033733 -1.3113e-06
9:91690082 T C 0.032767 -1.5738e-05
9:91697819 C T 0.035409 4.5030e-07
9:91700248 A T 0.023642 -6.9340e-06
9:91712459 A G 0.415492 -6.6235e-06
9:91718538 A G 0.168237 1.5152e-06
9:91720287 C T 0.072420 -1.1347e-05
9:91720366 A G 0.073681 -1.6657e-05
9:91724016 A G 0.072454 7.6645e-06
9:91725387 T G 0.411338 1.4503e-05
9:91733081 A G 0.045364 3.3825e-07
9:91733668 G A 0.151448 1.9300e-05
9:91741106 G A 0.029820 -1.3695e-06
9:91741467 A G 0.082164 -8.3545e-06
9:91750616 T C 0.037891 -8.9007e-07
9:91757712 A G 0.423948 9.2531e-06
9:91768648 T C 1.285527 -2.9236e-05
9:91769831 T C 0.077530 1.1004e-05
9:91775958 T C 0.037673 -8.9069e-06
9:91800274 C A 0.440087 1.9441e-05
9:91807371 T C 0.084822 1.7002e-05
9:91833761 A G 0.080090 -1.3066e-05
9:91841972 G A 0.532905 -2.4243e-05
9:91851133 G T 0.037265 -1.2588e-05
9:91852147 T C 0.303495 -1.0216e-05
9:91862106 C T 0.022534 -1.2146e-05
9:91869856 C A 0.214158 -1.1114e-05
9:91875934 A C 0.077336 -7.8143e-06
9:91895874 G A 0.044833 -1.4667e-05
9:91923383 C A 0.046119 -1.3559e-05
9:91926700 A G 0.276650 2.3150e-05
9:91929907 G T 0.123271 -4.1754e-06
9:91930522 A G 1.979557 4.3594e-06
9:91932624 G A 0.048237 -1.6280e-05
9:91934555 G A 0.184026 -6.1972e-06
9:91954848 G C 0.116536 -1.1539e-06
9:91960406 A G 0.159914 -6.5592e-06
9:91960794 A G 0.054445 -1.6477e-06
9:91976158 C T 0.080566 -4.5126e-06
9:91976520 T C 0.618169 1.4589e-05
9:91983957 G A 0.580411 -1.1085e-05
9:91984164 G A 1.825423 -3.1069e-05
9:91989235 C G 0.109410 7.5779e-06
9:91989545 A G 0.038544 -1.3133e-05
9:91990358 C T 0.055624 -1.4467e-05
9:91994101 A G 0.117437 -6.0265e-07
9:91994433 T C 0.155209 -7.2024e-06
9:91999556 C T 0.224072 -1.4447e-05
9:92003679 T C 0.596795 -3.0753e-06
9:92008619 C T 0.028521 -1.1439e-05
9:92009814 A G 0.099309 7.5391e-06
9:92017170 A G 0.074596 -3.5301e-06
9:92017824 T C 0.108261 2.0521e-05
9:92021256 A G 0.491869 1.4778e-05
9:92023919 G A 0.047302 3.3087e-06
9:92030060 T C 0.450500 9.2547e-06
9:92030144 C T 0.044721 -1.0352e-05
9:92033612 T C 0.185664 -9.4184e-06
9:92036427 C A 0.795966 -5.6866e-06
9:92037724 A G 0.140589 1.2394e-05
9:92041530 T G 0.056250 5.2018e-06
9:92045980 C A 0.435480 -3.8342e-05
9:92046861 C T 0.085856 -1.6119e-05
9:92050828 A G 0.079270 5.2958e-05
9:92055945 A G 0.499386 1.3256e-05
9:92061173 T C 0.055417 -9.2890e-06
9:92065201 A G 0.035589 3.7007e-06
9:92068378 T C 0.028582 -2.9217e-06
9:92079970 T C 0.307276 -5.6842e-06
9:92082952 C T 0.034097 1.6981e-05
9:92083177 C A 0.086362 -1.7665e-05
9:92089100 C T 0.575971 -7.5508e-06
9:92094296 A G 0.376374 1.3147e-06
9:92100804 T C 0.575043 -8.6759e-06
9:92107658 A G 0.025917 -2.5621e-05
9:92112223 A G 0.080610 1.1691e-05
9:92114346 G A 0.283912 -1.5494e-05
9:92116192 G T 1.863878 1.1967e-05
9:92116545 C T 0.089245 3.7091e-06
9:92118922 A G 0.070645 8.1252e-05
9:92118959 G A 0.096545 -1.5590e-05
9:92126838 T C 0.021898 -1.7979e-05
9:92131122 A G 0.069758 -5.3218e-06
9:92133585 A G 0.070958 1.3575e-05
9:92140163 T G 0.564496 -2.6700e-05
9:92148961 C T 0.080181 -4.1024e-06
9:92149698 A G 0.050385 5.5520e-06
9:92151193 A G 0.472949 2.8595e-05
9:92163354 G A 0.164589 -9.5370e-06
9:92164286 C T 0.111932 -3.7891e-06
9:92165923 G C 0.123063 6.1002e-06
9:92169256 G T 0.035572 -7.4401e-06
9:92169476 A G 0.025468 -1.6739e-05
9:92170415 T C 0.091268 -8.2622e-06
9:92171472 T C 0.187704 2.3820e-05
9:92174809 T A 0.079923 -7.3181e-06
9:92180516 T C 0.386312 3.5894e-05
9:92186396 T G 0.048373 -1.5403e-05
9:92193482 T C 0.062077 8.5055e-06
9:92194742 G A 0.574478 2.6644e-05
9:92196502 G A 0.404378 -6.1845e-06
9:92198151 A C 0.082024 1.3942e-05
9:92207451 T C 0.027698 -7.7706e-06
9:92209279 A G 0.993551 2.0866e-05
9:92210908 A G 0.027926 -7.5237e-06
9:92219801 T C 0.140368 6.4897e-06
9:92223338 G A 0.037769 6.8574e-06
9:92228511 C A 0.537991 -5.5416e-06
9:92237199 A C 0.029653 -1.7111e-05
9:92237200 A G 0.138839 -1.7955e-07
9:92237409 C T 0.023857 -1.3905e-05
9:92238445 A G 0.036721 2.0882e-06
9:92238610 A T 0.075105 -2.2225e-05
9:92244407 G A 0.786474 1.9304e-05
9:92248027 A C 0.994883 1.0783e-05
9:92249584 A G 0.496983 9.8412e-06
9:92256311 C T 0.181166 1.6936e-05
9:92270011 C T 0.230896 3.0020e-05
9:92274114 G A 1.585789 1.7862e-05
9:92277210 G A 0.659576 -5.9417e-06
9:92280112 T C 0.073834 4.3112e-06
9:92281403 C T 1.019872 1.1700e-06
9:92284738 T C 0.034073 -2.3255e-05
9:92285084 C A 0.073511 4.1792e-06
9:92285323 G A 0.151479 -5.0177e-05
9:92286094 G A 0.614821 -1.7164e-05
9:92288072 C T 0.030575 -4.0634e-05
9:92289568 T C 0.025298 -2.2790e-05
9:92289964 A G 0.466602 -1.7872e-05
9:92290961 C G 0.082255 -3.7016e-05
9:92292276 C T 0.086913 -2.0847e-05
9:92294049 A C 0.125579 -2.9228e-06
9:92297434 C A 0.034916 8.2405e-07
9:92297544 G A 0.156851 -4.4908e-06
9:92298504 T C 0.055016 1.2740e-05
9:92298513 G A 0.495681 7.3876e-05
9:92298665 T C 0.056036 1.8015e-05
9:92299286 G A 0.102471 -2.3648e-05
9:92301054 C T 0.934989 3.1527e-05
9:92309825 C T 0.179898 3.8669e-07
9:92310657 A C 0.843000 -9.7812e-06
9:92310849 G A 0.181761 3.6619e-06
9:92311364 A G 0.059364 -1.8343e-06
9:92311948 G A 0.104891 3.6831e-06
9:92316365 G A 0.058759 -5.3544e-06
9:92317521 T C 0.748886 -2.0688e-05
9:92319527 G A 0.181602 8.0733e-06
9:92327475 C T 1.045034 -4.3973e-06
9:92334322 T C 0.112068 8.7567e-06
9:92334617 T C 0.242404 1.6663e-06
9:92341083 C T 0.033230 -5.4999e-06
9:92343349 G A 0.027158 -7.6339e-06
9:92444710 C T 0.108261 6.8760e-06
9:92446559 G A 0.201174 6.1795e-06
9:92449277 C T 1.966349 -2.2144e-05
9:92449524 C T 0.725733 3.4391e-05
9:92452316 G A 0.179181 1.6280e-05
9:92454305 G A 0.099713 5.9536e-06
9:92457611 T C 0.592395 3.2588e-05
9:92457627 T C 0.546171 -1.3852e-05
9:92458315 G C 0.529335 -1.4185e-05
9:92458380 T C 0.597495 3.5703e-05
9:92458936 T C 0.123896 -8.8431e-06
9:92459670 T C 0.063648 -6.8376e-06
9:92465642 G A 0.972788 -9.4054e-07
9:92466747 C A 0.208090 1.3555e-05
9:92471989 T C 0.041080 5.8108e-06
9:92476011 A T 1.588360 -1.7149e-06
9:92477221 C T 0.125338 -9.7322e-06
9:92478251 G A 0.047853 -1.7089e-06
9:92478276 A G 1.389371 -1.6936e-06
9:92479534 A G 0.234482 -1.4305e-05
9:92485032 A G 0.026386 1.0971e-05
9:92486868 A G 0.940676 -1.4035e-05
9:92492215 T C 0.072409 -2.9689e-05
9:92492737 T G 0.021422 2.5515e-06
9:92494768 G A 0.199264 9.0008e-06
9:92496741 T C 0.035096 1.5514e-05
9:92496890 C A 0.900062 -2.5947e-06
9:92497046 A C 0.343090 4.0646e-05
9:92497238 G A 0.051086 -8.7382e-06
9:92497871 A G 0.434610 1.8858e-05
9:92498089 T C 0.639316 8.5201e-06
9:92499405 T C 0.123706 6.4182e-06
9:92499771 T C 0.481605 -5.9526e-06
9:92500081 A G 0.692908 5.0414e-06
9:92500586 C T 1.251135 4.7131e-06
9:92501334 T C 0.059388 4.6433e-06
9:92508248 C A 0.049702 -1.3450e-06
9:92509057 T C 0.293449 -1.3114e-05
9:92510051 A C 0.095712 1.4992e-05
9:92511908 A G 0.922831 2.3954e-05
9:92514095 T C 0.199559 6.7391e-06
9:92516463 T C 0.113999 -4.0528e-07
9:92516854 T C 0.164575 -9.6761e-06
9:92518013 G A 1.591049 9.0004e-06
9:92519152 T C 0.299722 -2.2702e-05
9:92519303 T G 0.578674 -1.9230e-05
9:92528698 C T 0.180306 -1.9261e-05
9:92679571 T A 0.088786 2.2957e-05
9:92680320 G A 0.272645 -1.6493e-05
9:92680493 G A 0.072103 1.2467e-05
9:92680524 G C 0.296298 -4.9191e-05
9:92684432 A G 1.800424 2.4981e-06
9:92686383 T C 0.051286 -6.4198e-06
9:92689131 T C 0.092417 7.1623e-06
9:92691512 G A 0.239150 -8.4695e-06
9:92693109 T C 0.052449 2.2975e-07
9:92698148 T C 0.047768 1.0802e-05
9:92700500 A G 0.400978 -4.8212e-06
9:92700949 G T 0.153145 2.3592e-05
9:92711168 C G 0.049920 -5.5424e-06
9:92711225 A G 0.073355 3.1418e-05
9:92718265 A G 0.063723 4.5769e-06
9:92722019 G A 0.045122 -1.5380e-05
9:92726401 G A 0.384469 -4.0289e-06
9:92727925 A G 0.630364 -2.3003e-05
9:92730811 G A 0.037548 -1.7856e-06
9:92741436 C T 0.272163 -3.5562e-05
9:92744106 G A 0.700469 1.9087e-05
9:92745839 G A 0.253307 -2.1602e-05
9:92753060 A G 0.085655 1.6487e-05
9:92755733 A G 0.140644 -5.8426e-06
9:92770527 A G 0.152768 -6.2265e-06
9:92770559 C T 0.293048 1.1967e-05
9:92773125 T C 0.641377 2.3236e-06
9:92773905 C A 1.795701 2.0881e-05
9:92786144 C T 0.938008 1.0091e-05
9:92786393 T G 0.047009 -8.0794e-06
9:92817399 G A 0.056321 -2.3691e-05
9:92819673 T C 0.052534 -7.8879e-06
9:92820314 T G 0.052915 1.5431e-05
9:92822509 A G 0.306120 -6.4956e-06
9:92822901 T C 0.020753 1.4775e-06
9:92823074 A G 0.840664 1.6273e-05
9:92835927 T A 1.719457 1.8023e-05
9:92836034 A G 0.079430 1.9236e-05
9:92848605 T C 0.021585 -5.5780e-08
9:92852944 T C 0.928305 -6.0194e-07
9:92857230 A G 0.197706 2.4033e-05
9:92858019 G A 1.916089 1.8563e-06
9:92858799 T C 0.055934 6.2475e-06
9:92859610 A G 0.329283 -6.6865e-06
9:92860832 T C 0.260974 6.8245e-06
9:92861832 G A 0.092451 1.5229e-05
9:92864161 T C 0.080073 -1.7850e-05
9:92866110 G A 1.712589 1.2291e-05
9:92869241 T C 0.198070 -2.4836e-06
9:92869321 C T 0.772729 -5.5460e-07
9:92869855 A C 0.099033 1.5505e-05
9:92870425 C T 0.880945 -4.5734e-05
9:92870707 C G 1.741668 -1.4617e-05
9:92871312 T G 1.840511 -1.0748e-06
9:92872527 T C 0.412987 -1.9584e-05
9:92874183 G A 0.059827 1.7002e-05
9:92875253 T G 0.151754 -2.3001e-05
9:92876060 C T 1.509253 -3.5544e-05
9:92876666 A G 0.544063 1.9800e-05
9:92878242 G C 0.048577 8.0668e-06
9:92878368 C A 0.547467 -5.2584e-05
9:92879508 C T 1.840191 8.4349e-07
9:92880451 T G 0.088198 1.5044e-06
9:92887231 T C 0.318580 -2.2356e-05
9:92889177 G A 0.065015 2.4223e-05
9:92892015 A G 0.492746 -1.9232e-05
9:92897398 T C 0.118361 3.4370e-05
9:92902247 C T 0.262232 -1.4206e-05
9:92903877 A G 0.292126 4.1013e-06
9:92903933 C T 0.047870 -3.7540e-05
9:92907960 T C 0.231266 7.9752e-06
9:92909654 G A 0.770475 9.9762e-06
9:92918200 A G 0.080719 -1.8379e-05
9:92920047 A G 1.748009 -6.6444e-07
9:92922388 A G 0.022626 1.1719e-05
9:92930372 G T 0.177998 6.6448e-06
9:92938025 T C 0.022242 -2.8083e-06
9:92939860 C A 0.020372 -1.6920e-05
9:92942495 G C 1.159499 4.6931e-06
9:92943286 G A 0.755077 -3.4894e-05
9:92945565 A G 0.168621 7.3831e-07
9:92947499 A G 0.071342 -2.6878e-06
9:92948062 C T 0.402036 -6.8690e-06
9:92953458 A C 0.141473 1.0485e-05
9:92962523 C T 0.236430 -2.8697e-05
9:92962977 G T 0.110688 7.6191e-06
9:92968031 A G 0.023292 -2.1572e-05
9:92968555 G A 0.083540 2.5810e-06
9:92969125 T C 0.810674 1.0835e-05
9:93004353 A G 0.510582 -1.9966e-07
9:93004388 A C 0.034042 1.1409e-05
9:93016205 T C 0.046574 -3.4050e-06
9:93023412 C T 0.029167 9.9537e-06
9:93024589 A G 1.098622 1.1248e-05
9:93032857 T C 1.174044 1.3167e-05
9:93033559 T C 0.031890 7.4942e-06
9:93053356 C T 0.062594 9.4386e-06
9:93054934 C T 0.467693 -1.1413e-05
9:93058439 C T 1.879629 -1.5342e-05
9:93067144 C T 0.681192 -1.0538e-06
9:93071559 A G 0.215498 -1.8864e-05
9:93074908 T C 0.020175 -4.5480e-06
9:93080054 A G 0.319243 -1.6194e-05
9:93080194 G A 0.787141 -9.0428e-06
9:93085634 A G 0.048526 -2.6682e-05
9:93090963 T C 0.033084 1.6586e-05
9:93092253 T G 0.031656 -4.6786e-07
9:93099685 C T 0.223137 -3.0449e-05
9:93100550 C T 0.208511 2.3615e-05
9:93100668 G A 0.883383 -1.3449e-05
9:93101530 G A 1.086158 3.0425e-06
9:93102668 A G 0.173167 2.3639e-05
9:93102771 C G 0.629647 -6.4062e-06
9:93105584 G A 0.146223 1.4843e-05
9:93106801 T C 0.229818 1.3218e-05
9:93110463 T C 0.049746 8.6135e-06
9:93116355 A G 0.278986 -8.9495e-06
9:93120666 C T 0.736697 -2.3656e-05
9:93145839 T C 0.052799 4.8055e-06
9:93151583 A G 1.260382 2.1924e-05
9:93168446 C T 0.181812 -2.4025e-05
9:93169178 C G 0.083020 1.2435e-06
9:93181531 A G 0.421673 -9.3557e-06
9:93183978 A G 0.030619 4.7419e-06
9:93184670 A G 1.159027 8.7934e-06
9:93205277 G A 0.951780 1.2132e-05
9:93233910 T C 1.107319 1.5173e-05
9:93240854 C T 0.320702 -9.7658e-06
9:93251955 C G 0.206274 -1.4115e-05
9:93259711 G A 0.052826 -8.3336e-06
9:93266616 C T 0.030238 5.8644e-06
9:93266717 C T 0.062526 6.2555e-06
9:93266770 A G 0.038234 -1.8871e-05
9:93277031 T C 0.057675 8.3944e-06
9:93286344 T C 0.040356 -6.0798e-06
9:93286384 A G 0.044833 -1.0309e-05
9:93300151 G A 0.095603 2.8132e-05
9:93313933 G A 0.098564 5.2303e-06
9:93327605 G A 0.493219 2.2520e-05
9:93328011 C T 0.221284 2.3201e-05
9:93341095 A G 0.050613 1.3198e-05
9:93351821 C T 1.859802 1.9883e-06
9:93353133 T C 0.172677 -6.1110e-05
9:93353987 G T 0.525014 3.3271e-05
9:93354595 T C 0.055563 1.7713e-05
9:93355359 T G 0.560332 -1.3825e-05
9:93365000 A G 0.110722 5.8255e-06
9:93371890 G T 0.048046 4.9924e-07
9:93387564 C T 0.076295 -1.5913e-05
9:93389836 C T 0.528662 2.6433e-05
9:93389873 A G 0.074908 1.2907e-05
9:93397588 A G 0.108709 7.2733e-06
9:93409357 G A 1.508947 -1.0184e-05
9:93417992 A G 0.627138 -1.1963e-05
9:93418243 C T 0.558992 -1.3845e-05
9:93418346 A G 0.043096 5.0266e-06
9:93428196 A G 0.049899 3.4062e-06
9:93432785 G A 0.749124 4.1027e-06
9:93439537 A C 0.153835 6.4341e-06
9:93443900 T G 0.349672 -9.5371e-06
9:93445200 G A 1.735847 -3.5152e-05
9:93445614 C T 1.820646 -1.7869e-05
9:93446870 G A 0.073552 2.9089e-05
9:93464770 G A 1.293935 2.2636e-05
9:93470570 G T 0.021296 -1.6326e-06
9:93471627 G A 0.096667 2.4110e-05
9:93474915 A C 0.147025 8.9168e-06
9:93488070 G C 0.446322 -9.7101e-06
9:93488534 C A 1.747043 9.0742e-06
9:93514742 T C 0.114377 -1.6145e-05
9:93515857 G C 0.032098 -3.2892e-06
9:93531060 T C 0.034855 1.7783e-05
9:93534941 G A 0.233490 -3.0436e-05
9:93540827 G C 0.064563 -7.0839e-06
9:93543919 C T 0.042321 -3.1549e-06
9:93546691 A G 0.347615 -1.0909e-05
9:93548051 C A 1.798659 -1.3097e-05
9:93552450 G A 0.920148 2.7553e-06
9:93557456 A G 0.042518 5.3984e-06
9:93557698 G A 0.870334 -1.2530e-05
9:93558010 C T 0.199886 6.5984e-06
9:93558346 T G 0.106833 4.4915e-06
9:93560343 A G 0.055788 -3.0433e-05
9:93563536 G A 0.394859 -3.8873e-06
9:93567572 A G 1.111198 1.3154e-05
9:93569646 T G 0.494140 -1.4244e-05
9:93570505 T C 0.715989 -3.2817e-06
9:93572498 A G 0.049848 1.1551e-05
9:93574303 G A 1.584987 3.1460e-05
9:93576544 A G 0.033226 -1.2149e-05
9:93581183 A G 0.240262 -2.5634e-05
9:93588556 A G 0.235383 4.3744e-06
9:93596264 A G 0.173211 7.2753e-06
9:93599890 C T 0.537250 6.9014e-06
9:93602967 G A 0.148429 1.2016e-05
9:93606309 A G 0.405130 -9.7246e-06
9:93610200 A G 0.042722 1.0674e-05
9:93611186 A G 0.638048 4.5383e-06
9:93613252 A G 0.062159 7.7458e-06
9:93616900 T C 0.145971 5.3407e-06
9:93616960 T G 1.409403 -3.9183e-06
9:93624155 A G 0.026549 1.2635e-05
9:93626240 T C 0.114030 1.9351e-05
9:93628960 G A 0.102508 5.0655e-06
9:93630445 T C 1.552158 -3.6613e-06
9:93630553 T C 0.121479 -1.5688e-05
9:93634625 T C 0.056920 -1.7048e-05
9:93636431 G A 0.258308 -4.5514e-06
9:93636875 G A 0.142113 -2.4462e-05
9:93640832 A G 0.282807 4.6125e-05
9:93645991 A G 0.138580 -6.1365e-07
9:93655320 A G 0.051531 -9.6521e-06
9:93658952 C T 0.186042 -6.2787e-06
9:93659715 G T 0.042301 1.0779e-05
9:93660398 G T 0.045371 2.7794e-05
9:93660707 C A 0.430897 -1.4874e-05
9:93661352 C T 0.419140 -3.1523e-05
9:93662142 T C 0.081127 -6.1636e-07
9:93662205 G A 0.549918 -1.0162e-05
9:93662817 G A 0.685173 2.2767e-05
9:93664764 G A 0.114125 1.8587e-05
9:93665819 T C 0.155256 -3.5935e-06
9:93669713 A G 0.087872 -9.2408e-05
9:93673611 T C 1.716873 1.4443e-05
9:93675186 G A 1.959991 1.6835e-05
9:93680469 C G 0.023976 1.1042e-05
9:93681802 A C 1.795011 2.1494e-05
9:93684636 G T 0.034314 1.7029e-05
9:93684866 T C 0.040380 -3.3894e-06
9:93686279 G A 0.238909 -1.3658e-05
9:93689265 G A 1.028089 7.4025e-06
9:93696640 T C 0.030935 -8.7302e-06
9:93696821 T C 0.073722 -6.3128e-06
9:93700448 G T 1.977456 1.6714e-05
9:93701368 A C 0.044221 2.6964e-06
9:93706633 T C 0.088691 -1.2477e-05
9:93708005 T G 0.089834 5.8159e-06
9:93714179 T G 0.110283 1.1435e-06
9:93721341 T C 0.064008 2.0445e-05
9:93726665 A C 0.036473 -4.3351e-07
9:93731771 C T 0.038479 1.7235e-05
9:93738070 T C 0.816586 -9.7595e-06
9:93741195 T C 0.275185 -2.7740e-05
9:93746282 A G 1.822866 -1.1741e-05
9:93764114 C T 0.067034 -4.0494e-06
9:93765881 T C 0.813941 5.0382e-06
9:93774433 A G 1.957206 9.0287e-06
9:93790736 A G 0.101424 -7.0900e-05
9:93794773 C T 0.200114 3.8394e-06
9:93801208 A G 0.474292 3.6831e-05
9:93807508 A G 0.074850 2.1479e-05
9:93807927 T C 0.264928 1.0416e-05
9:93809914 T G 0.050661 -2.5986e-05
9:93817639 C A 0.588349 3.0137e-05
9:93837092 G A 0.039907 1.0054e-05
9:93837853 A G 0.537464 1.5162e-05
9:93838466 A G 0.043069 -1.3120e-05
9:93844314 G A 0.189197 3.8180e-05
9:93845244 A G 0.342984 -4.6462e-06
9:93850585 A G 0.139559 -5.5165e-06
9:93851952 C G 0.251121 4.0195e-05
9:93852515 T C 0.162464 2.7874e-05
9:93852822 A C 0.045428 1.2144e-06
9:93856705 G T 0.186810 6.6895e-05
9:93857721 A G 0.295693 -9.8867e-06
9:93860760 G A 1.284069 4.1011e-06
9:93862332 C A 0.088902 -1.8789e-05
9:93865146 C T 0.074293 4.4970e-06
9:93865281 G T 0.176947 -9.4851e-06
9:93874724 C T 0.053166 -3.4383e-05
9:93874879 G A 1.053367 2.4773e-05
9:93876875 C T 0.064943 -2.5170e-07
9:93878779 T C 0.172643 5.4192e-06
9:93893941 A G 0.153669 6.8977e-06
9:93894282 A G 0.243706 -9.0259e-06
9:93896733 T G 0.021534 -1.7890e-06
9:93901044 A C 0.074769 -2.1290e-05
9:93901785 G T 1.586908 -1.9953e-06
9:93906383 C T 0.282127 2.1194e-05
9:93913534 C A 1.854379 2.3252e-05
9:93913579 T C 1.132743 -5.5085e-06
9:93917022 G A 0.027882 -3.8099e-06
9:93917111 T C 0.439152 2.3038e-06
9:93917632 T C 0.060224 -1.0919e-05
9:93918349 T C 0.145285 -3.9062e-05
9:93924974 T C 0.216694 2.0898e-05
9:93927694 A G 0.027807 -3.7143e-06
9:93927913 G A 0.237818 2.3782e-05
9:93940594 A C 0.163912 -2.4210e-05
9:93942033 C T 0.093509 2.1512e-05
9:93948873 A G 0.076244 -3.2465e-05
9:93949769 G T 0.023707 -1.0609e-05
9:93952033 A G 1.490139 5.0916e-06
9:93954623 T C 0.066348 -2.0541e-05
9:93969492 T C 0.023034 6.4004e-06
9:93974599 C A 0.035073 2.3099e-05
9:93975471 A G 1.287999 1.6294e-05
9:93977315 A G 0.038500 2.5865e-06
9:93999841 C T 0.351929 -1.0988e-06
9:94007624 G A 0.086203 3.6931e-05
9:94035139 A C 0.110436 2.2235e-06
9:94036674 G A 0.055152 -9.1295e-06
9:94038856 T G 0.041784 6.5396e-06
9:94042307 C T 0.375969 -4.4073e-06
9:94044929 A G 0.025376 -8.5220e-06
9:94053044 T C 0.220903 -3.3283e-06
9:94059178 A G 0.051215 -1.8161e-06
9:94061633 G A 0.214563 1.4083e-05
9:94063027 A G 0.137727 -1.6168e-05
9:94074531 G T 1.913896 1.4212e-05
9:94083872 C T 0.265271 -1.0934e-05
9:94089620 C T 1.044793 4.7406e-06
9:94099643 C T 0.076561 6.9260e-06
9:94100660 C T 0.035457 2.0034e-05
9:94110807 C G 0.061598 -1.9743e-05
9:94111305 A G 0.097867 1.6817e-06
9:94123456 A G 0.103953 -1.8468e-05
9:94124912 A G 0.211642 -1.8866e-05
9:94127468 A G 0.131991 -1.1897e-05
9:94138097 T C 0.041213 3.5022e-06
9:94141637 A G 0.150786 -1.0209e-05
9:94141918 C A 0.479664 -4.1704e-06
9:94148584 A G 0.194541 7.3763e-07
9:94157846 G A 0.271901 -9.1469e-06
9:94162081 G A 0.597315 1.3476e-05
9:94165889 T G 1.177943 -2.3490e-05
9:94166106 C A 1.923990 -7.3535e-07
9:94166335 C G 0.470501 -1.1825e-06
9:94166510 G A 1.566519 2.3050e-05
9:94172975 T C 0.121812 6.4003e-07
9:94178987 T C 0.851333 -9.0048e-06
9:94180109 T C 0.096025 -5.7319e-06
9:94180627 C A 0.555721 -5.9879e-06
9:94184937 G A 0.295751 -4.6297e-06
9:94185600 T C 0.066793 9.6818e-05
9:94189246 T G 0.260698 -6.9505e-06
9:94192482 A G 0.050600 8.9639e-07
9:94193941 A G 1.483020 1.6257e-05
9:94197968 G A 0.152030 -6.0763e-06
9:94198077 C T 0.272812 -5.8927e-06
9:94200815 G A 0.104021 -1.4513e-05
9:94204608 T C 0.238447 -8.2777e-06
9:94208191 A G 0.020698 5.0723e-06
9:94210212 T C 0.544329 1.4094e-05
9:94228447 A G 0.043089 -9.9591e-06
9:94237050 T C 0.082667 -3.6038e-06
9:94249125 C T 0.033944 -7.1789e-06
9:94250904 T C 0.029334 7.8484e-06
9:94256736 T C 0.023013 -4.3760e-06
9:94262303 T C 0.074262 -1.2838e-06
9:94273346 A G 0.166686 2.0396e-05
9:94275729 A G 0.369928 4.8982e-06
9:94289027 C T 0.068472 4.3442e-06
9:94292413 A G 0.714558 1.0401e-05
9:94292795 G A 0.130325 -7.8417e-06
9:94311519 T C 0.038421 6.9160e-06
9:94323314 A G 0.043644 -1.8437e-06
9:94328681 A C 0.048985 -8.5452e-06
9:94335600 A G 0.059062 -9.5951e-06
9:94342035 T G 0.065056 -1.3132e-05
9:94342986 C T 0.153645 -1.2001e-05
9:94351319 G A 0.055220 -5.0831e-06
9:94351366 C T 0.776598 -6.9551e-06
9:94358749 T C 0.084482 4.7388e-05
9:94365858 A G 0.066885 -1.5375e-05
9:94365975 T C 0.031826 -1.7317e-05
9:94366425 T G 0.162233 -1.9910e-06
9:94379489 T C 0.217857 -1.6262e-05
9:94391513 A G 0.037276 5.8528e-06
9:94392305 T C 0.087083 4.0857e-05
9:94394845 C T 0.058154 -7.7428e-06
9:94408180 G A 0.893538 -1.4440e-06
9:94411928 A G 0.164834 1.8229e-06
9:94413782 G A 0.230005 -8.3834e-06
9:94422010 G A 0.350879 8.8980e-06
9:94422821 G T 0.211945 2.7783e-05
9:94425746 G T 0.139638 -1.6322e-05
9:94428029 C T 0.372437 1.4100e-05
9:94435485 A G 1.294591 2.3324e-05
9:94447593 A G 0.335467 2.0100e-05
9:94451106 A G 0.540504 2.2224e-05
9:94456490 G A 1.457171 5.9022e-06
9:94458461 T C 0.021507 7.0664e-06
9:94458559 A G 0.083819 -1.0401e-05
9:94468672 T G 0.031292 1.8881e-05
9:94471132 A G 0.412215 -1.9002e-05
9:94471428 G A 0.132090 1.4185e-05
9:94479959 C T 0.889173 1.2092e-05
9:94485971 C G 0.022435 -1.4307e-05
9:94486321 T C 1.341012 1.4234e-05
9:94487066 T C 0.090551 6.3431e-06
9:94495608 C T 1.296074 -1.4522e-05
9:94496950 G C 0.190948 1.0936e-05
9:94498227 G A 1.958668 1.0782e-05
9:94499519 A C 0.257625 -9.1207e-06
9:94506854 T C 0.125171 -5.4155e-05
9:94507385 T C 0.039598 -1.4511e-05
9:94514292 A G 1.498700 -2.7192e-05
9:94514394 C T 0.031265 2.5418e-06
9:94514454 T C 0.037490 -3.7126e-06
9:94515762 A G 0.275974 1.0794e-05
9:94527387 C T 0.226683 -2.5635e-05
9:94528769 C G 0.104364 9.2788e-06
9:94531390 C T 0.100825 4.5259e-06
9:94541239 T G 0.512085 -6.9649e-06
9:94547058 T C 1.268253 2.7038e-06
9:94547073 G C 0.048444 -1.5544e-05
9:94549415 C T 0.044415 1.8071e-05
9:94553737 G C 0.119912 5.8196e-06
9:94561065 C T 0.073171 -6.6862e-06
9:94562170 T C 0.035273 7.1753e-06
9:94567522 G T 0.050222 -3.7393e-05
9:94568008 C T 0.128670 1.5005e-05
9:94570125 C T 0.081681 -3.2191e-06
9:94570238 T C 0.069275 -1.4395e-05
9:94572614 T C 0.049773 4.6302e-06
9:94573102 A G 0.047020 7.0479e-06
9:94577986 T C 0.086355 -1.8569e-05
9:94580339 T C 0.070611 2.8809e-06
9:94581258 C T 0.741675 -4.2323e-05
9:94590439 C T 0.089310 -3.5633e-05
9:94601854 A G 0.030619 -1.8059e-05
9:94606115 C T 0.163253 -5.3155e-07
9:94607695 T C 0.061612 -7.4440e-06
9:94614626 G A 0.475564 -1.4759e-05
9:94625954 A G 0.107472 8.9638e-06
9:94644116 C T 0.041083 -5.4457e-06
9:94645843 C T 0.399778 9.5977e-06
9:94647024 C T 0.643464 -3.0224e-05
9:94649586 C T 0.080076 -1.8983e-05
9:94652029 C G 0.038965 -3.1342e-06
9:94655862 G T 0.486460 -1.9375e-05
9:94659244 A G 0.297858 -5.5101e-06
9:94663625 C G 0.047105 1.6156e-05
9:94676673 A G 0.041440 -9.5228e-07
9:94679523 T G 0.069938 -3.7288e-06
9:94686295 A C 0.065151 -3.4522e-05
9:94686470 C T 0.529359 -8.1414e-06
9:94695308 T C 0.030738 -1.9461e-06
9:94697090 G A 0.106054 5.2630e-06
9:94705717 G A 0.077258 -1.5112e-05
9:94707589 G A 0.063386 -1.3184e-05
9:94707715 G A 0.031890 6.6562e-06
9:94709045 G A 0.056240 -2.5682e-06
9:94710847 A C 0.676075 -2.6281e-05
9:94715953 G C 0.032023 9.5004e-06
9:94722953 T C 0.069836 5.7802e-05
9:94726824 T G 0.111949 -7.4720e-06
9:94728959 T C 0.504928 -2.0785e-05
9:94766235 A G 0.067381 -8.2649e-06
9:94769170 A G 0.178525 -1.4485e-05
9:94779622 C G 0.149538 -3.1455e-05
9:94796947 A C 0.086298 -2.1731e-06
9:94801508 C T 0.085159 9.0897e-06
9:94801938 A G 0.114492 8.8450e-06
9:94819059 A C 0.109702 -1.1582e-05
9:94822540 A G 0.217993 -2.0548e-05
9:94830356 A C 0.047941 -3.5706e-07
9:94831511 C T 0.748342 -5.4571e-05
9:94837524 T C 0.048699 -6.5683e-06
9:94838130 T C 0.180150 2.7667e-06
9:94839373 A C 0.040254 -9.2318e-06
9:94840107 A G 0.118171 1.0141e-06
9:94853572 A G 0.086661 -1.6333e-05
9:94854494 A G 0.132953 -1.3886e-05
9:94873324 G A 0.433250 -9.2499e-06
9:94876008 A G 0.032020 6.2079e-06
9:94878479 A G 0.036528 1.0029e-06
9:94880110 G A 0.258964 -1.2295e-05
9:94882488 T C 0.493148 -1.7605e-05
9:94894737 A G 0.443140 -1.1039e-05
9:94896164 G C 0.224946 -1.2782e-06
9:94900074 C T 0.737428 -1.7688e-05
9:94900602 C T 0.044626 -9.5499e-06
9:94920462 G T 0.101073 -2.5309e-06
9:94920495 A G 0.087641 -4.4482e-06
9:94923287 A G 0.165925 -1.1612e-05
9:94924500 G T 0.216898 -7.5588e-06
9:94927332 T C 0.063590 -8.8413e-06
9:94927735 G A 0.227295 -8.4422e-06
9:94928685 A G 0.029357 8.6440e-06
9:94932822 C T 0.071740 -1.1297e-05
9:94933647 C A 0.462090 -3.2362e-05
9:94935247 C T 0.068449 9.4917e-06
9:94939615 C T 0.991585 -7.6581e-05
9:94940959 G A 0.258686 -1.8713e-05
9:94945832 A C 0.350148 -3.3042e-05
9:94946171 T C 0.027807 4.6327e-06
9:94947775 G A 0.112745 7.1425e-06
9:94951819 G A 0.399935 -2.6181e-05
9:94953414 A G 0.049199 9.8096e-06
9:94985637 C T 0.314229 -8.9524e-06
9:95001109 T C 0.963353 -5.6456e-05
9:95002004 A C 0.071342 1.1163e-05
9:95008692 C T 0.063978 3.1658e-06
9:95034397 C T 0.080895 5.3914e-06
9:95060490 C T 0.033665 -1.8926e-05
9:95070787 A G 0.091183 -4.8757e-05
9:95076665 G C 0.081232 6.4865e-06
9:95078413 C T 0.052194 1.1623e-06
9:95081079 T G 0.154406 -1.3035e-05
9:95081226 A G 0.024907 4.3109e-06
9:95084497 A G 0.223957 -1.2405e-05
9:95102800 T C 0.063621 6.8788e-06
9:95105527 A G 0.081837 7.5687e-06
9:95106426 G T 0.052058 -4.6010e-06
9:95130961 C G 0.025087 2.0813e-05
9:95132690 G A 0.051572 1.3359e-05
9:95153972 G A 0.060384 -2.0342e-06
9:95160634 T C 0.060959 1.5030e-05
9:95168228 C T 0.063597 6.3164e-07
9:95179179 T C 0.082711 3.8335e-06
9:95198088 C T 0.084761 -1.6180e-05
9:95200879 G A 0.089976 1.1929e-05
9:95208265 T C 0.052653 1.5637e-06
9:95218829 T G 0.737044 -3.9074e-05
9:95221009 A G 0.091955 1.1179e-05
9:95228663 T C 0.021021 -1.1206e-05
9:95233248 C T 0.049882 1.6671e-05
9:95274338 G A 0.750065 -3.4814e-05
9:95277356 T C 0.086767 1.0375e-06
9:95279532 C G 0.039608 2.1539e-06
9:95280607 G A 0.233143 -7.9899e-06
9:95284873 G A 0.553114 -3.9686e-05
9:95284982 G T 1.097874 6.2750e-07
9:95359555 T C 0.331122 2.4209e-05
9:95376594 C T 0.114537 8.5672e-06
9:95378661 G A 0.146781 1.6226e-05
9:95396712 A G 0.108573 7.6206e-06
9:95400642 T C 0.556718 3.5419e-05
9:95403532 T C 0.025026 1.6077e-05
9:95413641 G A 0.196156 -5.6975e-06
9:95416250 T G 0.020848 -1.1676e-05
9:95428637 A G 0.028093 1.4857e-05
9:95429120 C A 1.115189 -8.1960e-06
9:95447472 G A 0.452632 3.5011e-05
9:95471024 T G 0.044045 1.1995e-05
9:95493279 G C 1.123417 -8.4036e-06
9:95497479 T C 0.097136 7.9662e-06
9:95499928 T C 0.106595 1.3561e-06
9:95527885 T C 0.348550 2.6814e-05
9:95554970 G A 0.027991 1.3822e-05
9:95559505 A G 0.800393 -6.6038e-05
9:95564278 T C 0.116835 9.4500e-06
9:95567483 C A 0.712528 2.1584e-05
9:95567542 G A 0.072858 1.4105e-05
9:95577301 A G 1.347251 -4.1980e-05
9:95577926 G A 0.043735 1.4166e-05
9:95578381 G A 1.737119 -4.9137e-06
9:95578491 T G 0.050906 1.8902e-05
9:95589160 T C 0.419338 -4.9213e-05
9:95600380 T C 0.385934 1.0393e-05
9:95608658 C T 0.049811 1.0913e-06
9:95617259 C G 1.163334 -2.0266e-05
9:95630570 T C 0.727178 -1.5666e-05
9:95632702 C G 0.253334 -4.2311e-05
9:95649043 A G 0.026389 -2.2080e-05
9:95653600 A C 0.052116 -4.1955e-07
9:95660388 A G 0.136496 -2.6812e-05
9:95670867 A G 0.028259 3.2386e-05
9:95680309 T C 0.110923 -2.5801e-06
9:95693021 T C 0.785937 -4.1553e-05
9:95693324 G A 1.662510 3.4348e-06
9:95696329 T C 0.054931 1.2954e-05
9:95696811 A G 0.077591 -9.8095e-06
9:95711362 C T 1.226255 -4.5422e-06
9:95712992 G A 0.573251 -2.7094e-05
9:95719024 A G 0.102192 3.1534e-07
9:95727243 A G 0.167638 1.8894e-05
9:95732832 C G 0.238872 -2.0345e-05
9:95746460 T C 1.181071 -2.6374e-06
9:95755097 T C 0.048872 -2.4870e-05
9:95768448 A G 0.044045 -5.6874e-06
9:95771569 T G 0.140209 1.4118e-05
9:95772044 T C 0.080678 -5.8539e-06
9:95775007 T G 0.633537 6.4491e-07
9:95781078 A C 0.107924 7.2490e-06
9:95785819 T C 0.387451 -1.3977e-05
9:95786733 T C 0.168118 2.2020e-05
9:95789790 A G 1.101835 -7.7038e-06
9:95793215 C T 0.088242 -7.3701e-06
9:95793942 A G 0.041379 1.9088e-05
9:95799446 C T 1.239038 6.4154e-06
9:95805200 C G 0.117596 -9.4627e-06
9:95808255 G A 0.480514 6.7649e-06
9:95817876 G A 0.167268 4.5750e-06
9:95818641 T C 0.200919 5.4382e-07
9:95820483 G T 0.642940 9.3040e-06
9:95825156 T C 0.057284 -6.1440e-06
9:95827506 T C 0.200321 6.0319e-07
9:95829533 T G 0.156225 1.4663e-05
9:95834776 A G 0.032237 8.9938e-06
9:95838450 T C 0.055172 1.6023e-05
9:95839145 G A 0.375473 8.4044e-06
9:95840256 G A 0.289243 7.3581e-06
9:95843451 A C 0.102260 -5.9911e-06
9:95849267 T G 0.104494 2.0173e-06
9:95851738 A G 0.138805 2.4933e-05
9:95852692 T C 0.058752 -3.1477e-06
9:95853593 G T 0.093465 9.3649e-06
9:95855648 T G 0.078461 1.1524e-05
9:95857333 G A 0.453744 -1.8840e-05
9:95859739 C T 1.555592 -1.2986e-07
9:95862541 A G 0.425484 -4.0186e-06
9:95865842 A G 0.020443 1.5260e-05
9:95868103 G A 0.077717 5.5445e-06
9:95869726 A G 1.108471 1.5917e-05
9:95869943 T C 0.157779 1.6440e-05
9:95870524 T C 1.934601 2.4719e-06
9:95875381 C G 0.211217 -7.7135e-06
9:95877447 T C 0.301401 -2.4970e-05
9:95881054 T C 0.298953 -1.2781e-05
9:95882901 C T 0.396433 5.3672e-06
9:95887320 T G 1.627543 1.5034e-05
9:95892712 G A 0.213186 -1.5431e-05
9:95898531 T C 0.090646 2.6602e-06
9:95899179 T C 0.984242 -1.2982e-06
9:95902595 A G 0.271721 1.0563e-05
9:95905111 T C 0.029728 7.7790e-05
9:95910508 C T 0.504612 2.2358e-05
9:95911389 A G 0.381015 5.4599e-06
9:95911812 G T 0.214957 -6.0553e-06
9:95913866 C T 0.037313 1.4608e-07
9:95921416 A G 1.049546 9.9986e-06
9:95921852 A G 1.821554 1.2875e-05
9:95925349 C G 0.095613 -4.7721e-06
9:95926201 A G 0.068646 -1.5672e-05
9:95927428 C T 0.049858 9.0414e-06
9:95935782 C T 1.817674 5.7242e-06
9:95940809 T C 0.164606 8.1303e-06
9:95958597 G A 0.279819 1.0000e-05
9:95963114 A G 1.292643 -9.2062e-06
9:95963316 C T 0.141858 6.4383e-06
9:95971876 A G 1.772205 1.8470e-05
9:95983610 C T 1.918462 1.9100e-06
9:95984199 A G 0.095569 -2.8535e-06
9:95991547 T C 0.270939 1.2535e-05
9:95993170 G A 0.237977 -1.2614e-05
9:95993215 T C 0.147719 -5.7167e-06
9:95994351 T G 0.067816 2.3256e-06
9:96008606 A G 0.049447 1.1174e-05
9:96009776 T C 0.041784 -1.1418e-05
9:96010240 A C 1.900446 -6.5993e-06
9:96021312 A G 0.995512 -1.1439e-05
9:96023070 T C 0.024169 4.5615e-06
9:96047452 C T 1.669983 -1.3228e-05
9:96051100 T C 0.022568 3.9744e-06
9:96053006 T C 0.279513 -5.7266e-07
9:96060720 T C 0.027508 5.0804e-06
9:96061706 T G 0.070723 -2.6132e-05
9:96064126 A G 0.759551 -1.0836e-05
9:96066972 A G 0.077700 -2.1041e-05
9:96078699 A G 0.127687 -7.4492e-06
9:96079510 G A 1.940262 -1.3899e-05
9:96080699 T C 0.214964 5.8387e-06
9:96085046 T G 0.065348 -2.0032e-05
9:96088677 T C 0.027695 -1.0174e-05
9:96093535 T C 0.371733 1.0324e-05
9:96094521 C T 0.290165 -6.2214e-06
9:96094630 T C 0.137989 -1.0698e-05
9:96097747 T C 1.564697 -1.3389e-05
9:96102431 G T 1.279907 -9.9286e-06
9:96104412 T C 0.107101 2.6358e-07
9:96108427 A C 0.207100 -1.4211e-05
9:96116291 C A 1.026587 -1.6136e-05
9:96120960 C T 1.310322 -2.2588e-05
9:96124919 C T 0.103671 5.2714e-06
9:96125526 G A 0.424107 1.2388e-05
9:96126075 T C 0.921304 -2.3102e-05
9:96127994 T C 1.344541 -9.3596e-06
9:96133373 A G 0.060238 -2.0001e-05
9:96133597 G A 0.178059 1.1723e-05
9:96133719 A G 0.272758 -5.6371e-06
9:96139625 G T 0.127187 3.0490e-05
9:96141734 C T 0.184563 7.5661e-06
9:96143058 A G 1.548684 -5.9929e-06
9:96146494 G A 1.757729 -1.4829e-05
9:96150254 T G 0.115336 1.1162e-05
9:96150863 A G 0.069652 2.5216e-06
9:96153627 T C 0.106445 -1.0147e-05
9:96158030 T C 1.021273 -3.5553e-05
9:96177410 T C 0.212064 -9.6041e-06
9:96182465 A G 0.243648 -2.1569e-05
9:96185405 C T 0.309850 -1.7518e-06
9:96186068 A C 0.050266 -1.4812e-05
9:96194123 A C 0.034770 8.5059e-06
9:96203756 T C 0.159421 1.4516e-05
9:96209943 C T 0.665685 -3.0185e-06
9:96212813 T C 0.153454 3.2984e-06
9:96213291 G A 0.199685 1.7727e-05
9:96214928 A G 0.666131 -1.5094e-06
9:96216409 T A 0.976218 -6.7747e-07
9:96218959 C A 0.212972 -9.2705e-06
9:96224301 A C 1.868709 -1.2260e-05
9:96240579 A G 0.115125 -7.2154e-06
9:96252375 C T 0.049464 1.0445e-05
9:96264143 C A 0.050878 1.0347e-05
9:96268308 G A 0.059429 1.2289e-05
9:96270237 C G 0.311907 2.7486e-06
9:96271752 A G 0.690069 -6.9020e-06
9:96280773 C G 0.039401 1.3713e-05
9:96280932 T C 0.084662 -1.6045e-06
9:96288017 T C 0.037235 -1.6472e-05
9:96303593 T C 0.094076 -3.0381e-06
9:96304597 C T 1.837516 -1.2182e-05
9:96325577 A G 0.037160 3.8701e-06
9:96325794 T C 0.085448 -3.5393e-06
9:96328767 T C 0.047849 9.6305e-06
9:96345335 T G 0.047781 4.2729e-06
9:96349019 A G 1.671992 -7.1313e-06
9:96350052 C T 0.026029 -1.2910e-05
9:96351398 T C 0.032309 1.0728e-05
9:96354620 T C 0.053394 9.9152e-06
9:96361430 G A 0.063988 6.3988e-06
9:96361922 A G 0.796024 -2.5766e-05
9:96362048 T C 0.732805 -5.0394e-06
9:96366133 A G 0.042957 1.3152e-05
9:96385610 T C 0.048974 2.6274e-05
9:96392856 G A 0.206213 -1.1882e-05
9:96405395 T C 0.079658 -1.9012e-05
9:96405555 A G 0.064624 7.0256e-06
9:96407983 T C 0.362088 -4.9770e-05
9:96408957 C T 0.185834 2.3457e-05
9:96410291 T C 0.135432 2.9632e-06
9:96413594 T C 0.232830 -1.9295e-05
9:96425350 C T 0.030649 -8.3355e-06
9:96436037 A G 0.025108 3.6439e-05
9:96437710 T C 0.044657 4.0438e-05
9:96441783 C T 0.035195 2.1318e-05
9:96444517 C G 0.028004 5.6048e-06
9:96446531 T C 1.878436 6.7223e-06
9:96447466 C A 0.770862 -4.9468e-05
9:96448367 C T 0.189340 2.0112e-05
9:96458995 A G 1.567124 5.1225e-05
9:96462126 T C 0.025121 2.0994e-06
9:96468284 C T 0.025369 2.0760e-05
9:96470310 G A 0.095906 1.1362e-04
9:96471837 A G 0.048801 2.0393e-05
9:96472009 G A 0.069496 7.6056e-06
9:96483513 C T 0.301051 -4.4740e-06
9:96483531 A G 0.062598 -1.0111e-05
9:96484220 T C 0.522223 7.2639e-05
9:96485282 T C 0.095586 -4.1014e-06
9:96485368 A G 0.695753 -1.9383e-05
9:96487128 T C 0.026437 2.5351e-05
9:96493970 C T 0.520418 2.9812e-05
9:96505639 C A 0.354741 3.8186e-06
9:96535891 A G 0.166595 4.1459e-06
9:96557336 C T 1.643654 -1.6568e-05
9:96559370 C T 0.967324 -1.7113e-05
9:96559648 A G 0.080661 1.4069e-05
9:96562171 C T 0.680784 1.1666e-06
9:96575065 G C 0.035402 1.5566e-05
9:96577949 T C 0.244743 4.0701e-06
9:96582490 A G 0.052170 7.4906e-06
9:96593062 T C 0.226721 3.2859e-05
9:96594884 A C 0.236488 -1.8878e-05
9:96599065 G A 1.916460 6.7252e-06
9:96600298 C T 1.162739 9.7503e-07
9:96607015 C T 0.348050 -1.8615e-05
9:96615485 C T 0.033991 2.4814e-05
9:96620450 T C 0.020188 1.7495e-05
9:96623821 G A 0.834401 1.5763e-05
9:96631459 C A 0.039333 -4.7732e-08
9:96631633 G C 0.058644 8.4011e-06
9:96634996 A G 0.033254 1.0135e-05
9:96651655 T G 0.762111 1.2054e-06
9:96653279 C A 0.120802 -8.6270e-06
9:96654071 A G 0.035620 -5.3885e-06
9:96654346 A G 0.352813 1.1002e-05
9:96662705 T C 0.022939 -2.9917e-06
9:96665181 C T 0.345490 7.8803e-06
9:96668352 G A 0.252403 -3.9998e-06
9:96671667 G C 0.554528 3.2813e-05
9:96672328 A G 0.439420 3.8040e-06
9:96672645 A G 0.028813 7.9833e-06
9:96672697 T C 0.045034 -1.2472e-06
9:96676302 T C 0.186082 -2.0958e-05
9:96677749 T C 0.103861 1.7585e-06
9:96678078 G A 1.926418 5.0387e-06
9:96680916 A G 0.918574 3.1820e-05
9:96685308 C T 0.421966 -1.9784e-05
9:96686827 A G 0.473170 -9.3600e-06
9:96690399 G C 0.069101 1.8741e-05
9:96691256 A G 0.050399 -3.7711e-06
9:96694457 A G 0.219360 -1.2879e-05
9:96698442 G A 0.744809 2.2010e-05
9:96700896 A G 0.020389 5.9657e-06
9:96709839 T C 0.188996 -1.1278e-05
9:96710092 A C 0.043324 -7.9977e-06
9:96710940 C T 1.754995 2.1198e-05
9:96712515 T C 0.060921 -1.1716e-05
9:96720290 G A 0.796646 -1.0075e-05
9:96743245 A G 0.456304 -1.4939e-06
9:96758367 G T 0.030904 -5.2989e-06
9:96760384 C T 0.551397 -1.5541e-05
9:96770440 C A 0.038319 5.4783e-06
9:96778644 T C 1.015840 -1.7161e-05
9:96792036 A G 0.216497 1.1066e-05
9:96798709 G C 0.058137 3.5274e-06
9:96800087 G A 0.155287 3.8128e-06
9:96829257 G A 0.040835 -1.1496e-05
9:96873301 C A 0.282291 1.2911e-05
9:96887225 A G 0.312009 2.9455e-05
9:96888950 G A 0.202956 -1.9397e-05
9:96893369 G A 0.134762 2.0863e-05
9:96893515 A C 1.236699 1.0693e-05
9:96893945 G A 1.919890 3.5462e-05
9:96894253 T C 0.411450 -2.7814e-06
9:96897933 C T 0.638024 -4.8951e-05
9:96898184 G A 0.084299 1.8571e-06
9:96902815 T C 1.795263 -3.1837e-05
9:96906751 T C 0.780660 1.9506e-05
9:96909303 A G 0.068381 4.2710e-06
9:96914890 A G 0.091540 -4.7203e-05
9:96917239 G A 0.059018 -8.3192e-06
9:96921979 T C 0.064549 6.2087e-06
9:96929569 T C 0.237131 4.9741e-05
9:96937680 A G 0.640731 2.3227e-05
9:96945814 G T 0.055767 -3.7238e-05
9:96951214 G T 0.330507 -4.8211e-05
9:96959110 A G 0.116519 -2.1950e-05
9:96977756 T C 0.528856 6.5631e-06
9:97000060 T C 0.502895 -4.8003e-05
9:97007468 G A 0.049899 1.5039e-05
9:97012725 G A 0.174380 -3.9003e-05
9:97012866 C T 0.119222 -1.4460e-05
9:97016558 C T 1.315541 1.7183e-05
9:97019252 C A 0.458000 -1.0160e-05
9:97024302 C A 0.221930 -3.6142e-05
9:97036546 A G 0.106329 -1.4005e-05
9:97037134 C T 0.089160 8.1395e-06
9:97043599 A G 0.081654 4.9542e-07
9:97043649 G A 0.767235 -1.7288e-06
9:97051378 A C 0.031003 9.7723e-06
9:97055310 T C 0.354000 1.2372e-05
9:97056069 T G 0.222518 -4.3853e-05
9:97057814 A G 0.148807 -2.5637e-05
9:97059991 A T 0.044106 1.3699e-05
9:97061544 G A 0.217136 -1.3940e-05
9:97062295 T C 0.054336 -6.8201e-06
9:97062981 T C 0.082452 -1.2922e-05
9:97063628 C G 0.214879 -1.1940e-05
9:97063904 T C 0.059453 -1.3580e-05
9:97064273 A C 1.397313 1.8453e-05
9:97065173 A G 1.911999 -1.1262e-05
9:97066493 A G 0.031374 1.3488e-05
9:97068939 C A 0.082704 -1.4723e-05
9:97083206 A C 1.475635 1.5501e-05
9:97121978 C T 0.062105 -2.6567e-05
9:97123522 A G 0.028086 1.6065e-05
9:97150348 G A 0.337133 -1.6052e-05
9:97178363 C T 0.066725 2.3593e-05
9:97201229 C T 0.065328 2.6105e-05
9:97208317 C T 0.341852 -9.0887e-06
9:97208555 T C 0.031292 -2.4748e-05
9:97208983 G A 0.227710 -1.9015e-05
9:97211312 C T 0.060952 -1.3145e-05
9:97211784 T C 1.200406 -2.6483e-05
9:97216541 G A 0.920254 -3.2638e-05
9:97221463 A G 0.212730 -1.1656e-05
9:97223294 G C 0.581329 -2.2655e-05
9:97228663 A G 0.403029 -3.1190e-05
9:97240879 G A 0.104137 -7.4612e-06
9:97244326 C G 0.062247 -2.6639e-05
9:97247173 G A 0.095848 1.7638e-05
9:97262768 G T 0.031401 -8.6460e-06
9:97272887 T C 0.045459 6.7837e-06
9:97276900 C T 0.224150 2.3082e-06
9:97280927 A G 0.339363 -5.9812e-06
9:97289359 C T 1.740590 9.1011e-06
9:97290913 T C 0.704926 4.0453e-05
9:97307922 C G 0.056410 -2.0298e-05
9:97314741 A G 0.043089 -2.6283e-05
9:97317184 T C 0.157099 -2.9587e-05
9:97321404 G A 0.026097 -6.4450e-06
9:97321785 A G 0.036378 -7.4940e-06
9:97328175 G A 0.696862 3.4147e-05
9:97332674 T C 0.065705 -1.1176e-06
9:97340103 T G 0.030731 -3.3617e-06
9:97346415 G A 0.070771 5.9868e-06
9:97347235 A G 0.034954 7.1270e-06
9:97349666 G C 1.711675 5.2573e-06
9:97352441 A G 0.159768 5.0893e-06
9:97358141 T C 0.039166 -1.3208e-05
9:97358218 C T 0.173330 -3.8966e-05
9:97363354 T C 1.679047 1.9475e-05
9:97365542 C A 0.031183 6.1242e-06
9:97369149 T C 1.851873 -1.0390e-05
9:97369151 A G 0.684170 4.3146e-05
9:97386077 T C 0.049413 7.2608e-06
9:97395709 T C 0.037809 -1.4352e-05
9:97398938 G A 0.152523 -2.4796e-05
9:97401064 C T 0.191961 3.2895e-05
9:97402892 C G 0.162059 -2.0086e-05
9:97408108 G C 0.032893 -1.9066e-06
9:97410756 T C 0.025441 -1.9255e-05
9:97412037 C T 0.186460 2.7347e-06
9:97415022 A G 1.447753 -1.3586e-05
9:97415061 T C 0.172398 9.4791e-06
9:97415529 C A 1.524304 -3.5174e-06
9:97416361 T C 0.063063 -3.0865e-06
9:97416530 T C 0.526299 -3.8454e-06
9:97418006 A G 0.082548 3.4120e-05
9:97430018 G A 0.032890 6.5904e-06
9:97437641 A G 0.049223 -2.5484e-06
9:97438115 T G 0.073667 2.4129e-05
9:97443441 T C 0.253916 3.7805e-06
9:97446255 C T 0.172191 -3.9258e-05
9:97447776 A G 0.055356 -1.0608e-05
9:97458729 G A 1.944355 -1.9820e-05
9:97459512 A G 0.224436 2.2070e-06
9:97461324 T G 0.660803 3.9833e-05
9:97466882 T C 0.161509 -3.8662e-05
9:97500054 G A 0.074511 -8.9495e-06
9:97503264 A G 0.065831 2.2837e-05
9:97509199 G A 1.186456 -1.3542e-05
9:97516443 G C 0.023010 -2.1212e-05
9:97520761 A G 0.025900 1.3202e-05
9:97521301 T C 0.109658 -3.8039e-06
9:97523578 C T 0.241874 -1.8503e-05
9:97529670 T C 0.040108 1.1053e-05
9:97532790 T G 0.129921 -2.4688e-05
9:97543251 C T 1.931113 -2.1131e-05
9:97549812 G A 0.175897 2.7171e-05
9:97569229 A G 0.066436 -2.0298e-05
9:97585017 C T 1.890125 4.4828e-06
9:97598150 C T 0.150405 2.3764e-05
9:97601089 C T 0.406690 -7.2951e-06
9:97605583 T C 0.042732 7.0799e-07
9:97612909 T C 0.091731 6.5362e-05
9:97620602 A G 1.879113 4.1140e-06
9:97630451 T G 0.118457 -1.6849e-05
9:97632641 T C 0.085808 1.0512e-06
9:97647314 G A 1.905488 -4.9099e-06
9:97685485 T C 0.135017 1.5485e-05
9:97688291 A G 0.039084 -2.5857e-05
9:97695786 T C 0.073052 1.9287e-05
9:97700980 A G 0.093142 -1.0780e-05
9:97703097 T G 0.028545 3.0663e-06
9:97707767 C G 0.131764 -3.2705e-05
9:97713459 A C 0.838342 1.0304e-05
9:97723433 T C 0.060673 2.0084e-05
9:97736591 T C 0.042039 1.6403e-06
9:97741274 G A 0.022622 -2.2806e-05
9:97741336 A G 0.052371 -8.2368e-07
9:97744172 C T 0.038398 1.5347e-05
9:97745684 C T 0.037228 -8.0176e-06
9:97747328 T C 0.142266 -2.0051e-05
9:97768286 C T 1.766735 3.8798e-05
9:97780973 G A 0.084781 6.6395e-06
9:97784943 G A 0.041508 -1.7221e-06
9:97785929 C A 0.131087 -3.4061e-05
9:97787007 A G 0.118484 -1.0388e-05
9:97803728 T G 1.936529 1.0317e-05
9:97805036 G C 0.146577 -2.2790e-05
9:97807791 T C 1.766446 4.0805e-05
9:97822942 A G 0.059286 -5.1035e-07
9:97837581 C T 0.025856 6.4708e-06
9:97839797 A G 0.057409 1.6543e-05
9:97853011 C T 0.451303 -8.0678e-06
9:97855473 C G 0.053432 -1.2786e-05
9:97859192 C T 1.866666 1.3611e-05
9:97860096 A G 0.125385 -3.0684e-05
9:97866302 C G 0.088508 -1.3638e-05
9:97866530 C G 0.049559 -2.1589e-05
9:97896615 A G 0.411120 5.3749e-06
9:97907192 T G 0.030592 7.4872e-06
9:97937714 A G 0.073086 -8.7070e-06
9:97942031 C T 0.191383 1.6863e-06
9:97942253 T G 0.067007 7.1242e-06
9:97952689 C T 0.152111 2.4912e-05
9:97958248 T C 0.643699 -3.4941e-06
9:97966476 T C 0.048468 -1.0346e-05
9:97969443 T G 0.021106 -1.8413e-06
9:97986571 C T 0.023911 3.3850e-06
9:97998601 G T 0.241483 1.6766e-05
9:98035798 A G 0.028596 3.7544e-06
9:98038382 C T 0.090605 1.4139e-05
9:98049372 T C 0.028497 -2.2049e-05
9:98068784 G A 0.045262 2.0287e-06
9:98085934 T C 0.047638 -2.9460e-06
9:98103576 T G 1.612430 -1.1471e-05
9:98105316 G C 0.809148 1.3965e-05
9:98105874 T C 0.075235 -8.0210e-06
9:98106376 T C 0.030102 1.0658e-05
9:98113635 G C 1.546341 1.5181e-05
9:98142505 T C 1.354724 1.0109e-05
9:98149355 A T 0.636029 1.0531e-05
9:98149477 G A 0.107271 -4.5786e-05
9:98149875 T C 0.029854 5.3458e-06
9:98153197 A G 0.144649 2.4728e-06
9:98167953 C G 0.053272 2.1070e-05
9:98189458 A G 1.384411 7.8579e-06
9:98194761 A G 0.165299 2.2362e-05
9:98204792 A G 0.162950 3.5600e-05
9:98205645 C T 0.181513 3.1740e-05
9:98208444 G A 0.055903 -3.5352e-05
9:98208964 T C 0.053000 -9.6778e-07
9:98209594 A G 0.676816 3.8925e-05
9:98217610 A G 0.097510 -2.1125e-05
9:98222651 T C 0.020379 -1.7808e-05
9:98224685 G A 0.023880 9.6059e-06
9:98225469 T C 0.023530 1.1820e-05
9:98225683 T C 0.023466 -1.0218e-05
9:98227158 T C 0.122550 -2.3746e-06
9:98229264 T A 0.097500 8.5012e-06
9:98231008 G A 0.192297 1.2817e-05
9:98231908 A G 0.474602 -1.3703e-06
9:98235571 A G 0.027668 3.1984e-06
9:98238358 A G 0.424376 -1.1629e-06
9:98238379 G A 0.216671 1.6059e-05
9:98238403 A G 0.030371 -6.4227e-06
9:98239147 G A 0.020253 -2.2081e-05
9:98239190 C G 0.535033 2.1032e-05
9:98241139 A G 0.024309 8.9592e-06
9:98244242 C T 0.075078 -2.9964e-06
9:98251512 C T 0.034056 3.0819e-06
9:98252950 G A 0.057715 -1.1441e-05
9:98254218 C T 0.098523 -2.0507e-05
9:98254610 C G 0.025454 6.0878e-06
9:98256235 G T 0.179691 1.3244e-05
9:98260514 A G 0.660354 1.4238e-05
9:98260895 C T 0.032920 5.3044e-06
9:98262632 C T 0.033781 4.8450e-07
9:98263657 C G 0.152417 -9.5320e-06
9:98264748 A C 0.053775 -2.4129e-05
9:98266662 A G 0.024938 8.3924e-07
9:98268765 A G 0.053064 -2.4897e-06
9:98272006 T C 0.054203 -9.4285e-06
9:98272491 G T 0.024720 1.2607e-05
9:98277516 C G 0.021347 8.3670e-06
9:98290671 T C 0.027647 -2.7150e-06
9:98295917 A G 0.022337 1.0625e-05
9:98296648 C A 0.022286 1.1841e-05
9:98296926 C T 0.213794 8.9205e-06
9:98304344 G C 0.022721 1.2703e-05
9:98305493 G A 0.023122 9.4182e-06
9:98306920 G A 0.689508 1.2094e-05
9:98308002 G T 0.121639 4.4249e-05
9:98309511 T C 0.023126 8.0486e-06
9:98309513 G A 0.223756 1.6300e-05
9:98310352 A G 0.048145 6.6907e-06
9:98314031 G A 0.035872 1.2602e-05
9:98318052 C A 1.179851 2.1625e-05
9:98318525 C T 0.023646 6.7499e-06
9:98319474 T C 0.109852 3.3269e-05
9:98319969 C T 0.363710 8.1379e-06
9:98320550 G A 0.048152 -3.1547e-07
9:98322751 T G 0.309176 1.9495e-05
9:98324693 A G 0.136180 2.8320e-06
9:98327832 C T 0.218214 -2.2695e-05
9:98328529 G A 0.177862 -8.6228e-06
9:98331289 A G 0.083401 -8.6303e-08
9:98331995 T C 0.636641 2.4981e-05
9:98337392 C T 0.172473 5.3923e-06
9:98337883 T C 0.124355 -4.7020e-05
9:98340585 T C 0.127378 -3.9568e-06
9:98346512 T C 0.336463 2.2316e-05
9:98347824 T C 0.105201 3.0763e-06
9:98348885 G T 0.369619 -2.8532e-06
9:98349838 A G 0.183791 -1.4353e-05
9:98359188 A G 0.684561 1.4817e-05
9:98360258 C T 0.165629 7.7166e-06
9:98363043 G A 0.177100 6.8441e-06
9:98365343 G A 0.865537 1.0477e-05
9:98367811 T C 0.393716 -1.6656e-06
9:98380222 A G 0.150517 1.1733e-05
9:98382950 T C 0.584419 2.9202e-06
9:98386345 G A 0.385635 9.4989e-06
9:98395621 G A 1.227754 5.4129e-06
9:98403582 A G 0.125273 9.2255e-06
9:98409556 G A 0.058997 -4.6002e-06
9:98411638 T G 0.037983 1.4730e-05
9:98412355 C A 0.781697 1.0877e-05
9:98412987 A G 0.124491 1.2856e-05
9:98418053 A C 0.080239 2.2440e-06
9:98420881 A G 1.101913 4.7754e-06
9:98429266 G C 0.204000 -1.4126e-06
9:98431637 C A 0.196564 3.2556e-07
9:98432200 A G 0.294278 1.7009e-05
9:98436331 C T 0.030381 -1.2753e-05
9:98439224 A G 0.027902 -3.8896e-06
9:98444303 G A 0.152781 5.9761e-06
9:98444374 A T 0.275188 2.8848e-05
9:98444585 T C 0.046251 2.4812e-05
9:98447619 A G 0.050028 4.4138e-05
9:98455385 A G 0.040240 7.0912e-06
9:98459777 G A 0.225996 5.1077e-07
9:98468727 C G 0.052034 -7.2997e-06
9:98472783 C T 0.209092 6.3090e-06
9:98478302 G T 1.539174 9.2280e-06
9:98486309 T C 0.921294 -1.0918e-05
9:98495685 T C 0.166024 4.8913e-06
9:98496244 C T 0.971744 -2.6774e-05
9:98499290 A G 1.649808 -3.3206e-05
9:98501915 A G 0.046778 -2.2831e-06
9:98507565 A G 0.047829 2.0842e-05
9:98509248 G A 0.178263 1.3913e-05
9:98511138 C T 1.335413 -2.8223e-05
9:98511884 T C 0.182608 1.9002e-05
9:98513036 T G 0.268389 5.0366e-07
9:98513508 C T 0.934326 2.3859e-05
9:98515098 A C 0.098302 -9.7106e-06
9:98517293 A G 0.039193 -4.1192e-06
9:98518712 T C 0.078468 -7.9914e-06
9:98526585 C T 0.053170 1.1068e-06
9:98530249 C T 0.471630 2.7540e-05
9:98534372 C T 1.042355 4.9712e-05
9:98538041 T C 0.296468 3.9711e-06
9:98544512 T C 0.035749 7.2126e-06
9:98544912 A G 0.188238 1.0306e-05
9:98546523 G T 0.498649 -2.9191e-05
9:98568647 T C 0.054652 -3.4930e-05
9:98582513 A C 0.155610 -8.3472e-06
9:98583113 T C 0.183519 9.7101e-06
9:98589771 T C 0.059735 -2.0572e-05
9:98607989 T G 0.962371 6.0523e-06
9:98619087 G T 0.072702 -1.6615e-05
9:98619194 T C 0.048424 4.6972e-06
9:98633045 C T 0.103191 2.6039e-06
9:98638288 G A 0.629671 -7.4746e-06
9:98638306 T C 0.178066 3.7003e-05
9:98638328 A C 0.022626 2.2795e-06
9:98664812 A G 0.086947 -3.9518e-06
9:98668846 T C 0.067021 -1.0929e-05
9:98670293 T C 0.207104 -2.4933e-06
9:98679483 G A 0.092377 4.8121e-06
9:98679869 C T 0.049947 -1.6184e-05
9:98698810 T C 1.862018 1.3660e-05
9:98702227 A C 0.038071 1.4893e-05
9:98704150 C A 0.178222 3.6372e-05
9:98719799 A C 0.292827 3.0566e-06
9:98734844 G A 0.034620 -2.9079e-05
9:98734891 T A 0.217364 -2.6524e-06
9:98736059 A G 0.037735 1.3662e-05
9:98752496 A G 0.253457 3.5180e-05
9:98755151 A T 0.047856 1.2049e-05
9:98760632 G A 0.071223 1.2254e-05
9:98767730 A G 0.021545 3.5896e-06
9:98768594 A G 0.028858 -1.0601e-05
9:98775235 C T 0.072596 6.9587e-06
9:98781861 A G 0.807216 9.8113e-06
9:98785435 G A 0.075119 -1.7124e-05
9:98788060 C T 0.179290 3.2893e-05
9:98804309 A G 0.318091 1.2647e-05
9:98805874 T C 0.038748 3.8387e-06
9:98810506 T C 0.579588 1.4597e-05
9:98810796 G A 0.028888 1.2139e-05
9:98813423 T C 0.053850 -1.5837e-06
9:98815165 T C 0.757610 -1.0847e-05
9:98819231 C T 0.215335 9.5041e-06
9:98823528 G T 1.133066 2.9599e-05
9:98824421 T C 0.128731 -8.5572e-06
9:98827533 A G 0.140161 2.0097e-05
9:98827814 T C 0.229746 9.1164e-06
9:98828510 G A 0.273560 2.1494e-05
9:98828924 T C 0.050110 2.4393e-06
9:98831516 G A 0.037731 4.0075e-06
9:98832374 A C 0.116403 9.7212e-06
9:98832633 G A 0.195378 2.4272e-05
9:98832763 G A 0.044306 4.0776e-06
9:98835067 A G 0.234530 -1.8935e-05
9:98837428 A C 0.155042 2.2735e-05
9:98839797 G T 0.151530 -1.6150e-05
9:98840177 C T 1.805680 -2.9194e-05
9:98841617 C T 0.969504 -6.8419e-07
9:98841865 C T 0.235183 -1.4303e-06
9:98843638 A G 0.674719 -6.4783e-06
9:98844901 G T 1.508899 -2.5733e-05
9:98852399 A G 0.105860 4.9391e-06
9:98856401 C T 0.902435 -5.8254e-06
9:98861736 G A 0.186647 1.5989e-06
9:98862133 A G 0.054975 -6.5703e-06
9:98876665 C T 0.038432 1.5584e-05
9:98877206 C T 1.097697 7.0994e-06
9:98879734 A G 0.333927 2.1081e-05
9:98881790 T C 0.053819 -1.2351e-05
9:98882332 T C 0.108903 -2.1764e-05
9:98891743 G A 0.245777 3.5482e-06
9:98895288 G A 0.831457 3.5382e-05
9:98895604 C T 0.050141 1.1019e-07
9:98895765 A G 0.171569 -9.9603e-07
9:98903902 A G 0.033335 2.4560e-05
9:98904050 A G 0.079559 -4.0796e-06
9:98904311 A G 0.154794 1.7032e-05
9:98910309 G T 0.059555 3.2295e-05
9:98915542 T C 0.059929 2.7357e-05
9:98918219 C T 0.694495 1.1794e-05
9:98919432 A G 0.055240 1.6214e-06
9:98919804 T C 1.676486 -2.2409e-05
9:98921439 T C 0.376592 -6.1920e-06
9:98925736 T C 0.773293 -6.7278e-06
9:98926345 C T 0.038540 7.4188e-06
9:98927267 A C 0.107468 3.5505e-06
9:98928447 T C 0.052881 1.1740e-05
9:98930292 G A 0.046102 -6.8891e-06
9:98932688 G A 0.387559 -1.9620e-05
9:98934861 T C 0.020562 1.1782e-06
9:98937662 C T 1.318880 4.0313e-06
9:98952847 A G 1.182176 3.9438e-06
9:98953239 G C 0.328433 3.8245e-07
9:98954706 T C 0.077428 1.2281e-05
9:98955943 T C 0.644294 1.4988e-05
9:98973924 C A 0.733773 2.2008e-05
9:98985915 T G 1.674518 -2.7222e-05
9:98988536 T C 0.023928 6.5579e-06
9:98992223 G C 0.029238 -1.1049e-05
9:98995390 C G 0.112776 -1.6754e-06
9:98995889 G T 0.100009 -7.9678e-06
9:98997810 T C 0.100451 -6.5786e-06
9:98998061 G T 0.049348 -1.2138e-05
9:98999343 A G 0.037792 -1.4668e-06
9:99016920 G C 0.392231 -1.5807e-05
9:99021661 G A 1.088358 8.4805e-07
9:99027814 G A 1.074653 -1.1875e-05
9:99033474 T G 0.283695 -1.4951e-05
9:99034907 A G 0.047489 1.0197e-05
9:99048003 G A 1.057964 -6.1781e-06
9:99056209 G A 0.272873 -1.2799e-05
9:99056980 T C 1.820979 7.8507e-06
9:99060882 A G 0.763002 1.3241e-05
9:99061972 G A 0.755964 5.4643e-06
9:99066433 T C 1.045707 -1.7528e-05
9:99069230 T C 0.397956 3.1633e-06
9:99072233 T C 0.040760 -1.8509e-05
9:99078886 T C 0.125613 2.0046e-05
9:99087446 A G 1.100084 5.3431e-06
9:99091009 T C 0.470495 -1.8897e-05
9:99091122 T C 0.244740 1.8013e-05
9:99093719 C T 0.318767 9.9692e-06
9:99097527 C T 1.146934 1.9411e-05
9:99100926 A G 0.070332 7.9402e-06
9:99104966 A G 0.067592 -4.9259e-07
9:99113329 A G 0.051806 -6.0486e-06
9:99130207 A G 0.063526 8.6325e-06
9:99144454 A C 0.083884 -8.5875e-10
9:99148152 G A 0.330357 -4.7007e-07
9:99148649 C T 0.029028 -1.6657e-05
9:99175456 C T 0.405225 2.1880e-06
9:99176138 C A 1.863524 1.1230e-05
9:99201585 G A 0.441355 7.6370e-06
9:99206585 T C 0.126531 -1.2315e-05
9:99215037 A G 0.027182 1.4828e-05
9:99241526 T C 0.314133 5.9757e-05
9:99244581 A C 0.375742 5.0965e-06
9:99248673 G A 0.050858 7.0787e-06
9:99260928 G A 0.115750 1.6781e-05
9:99263821 G A 0.376150 7.4037e-07
9:99274954 T C 0.371448 5.7861e-07
9:99280421 G A 0.731948 2.1249e-05
9:99282269 C G 0.381090 3.5134e-06
9:99287402 C T 0.042131 1.8029e-05
9:99306047 A G 0.075850 1.9311e-05
9:99313891 A G 0.081586 1.3458e-05
9:99314887 C T 0.341050 2.9909e-05
9:99316775 G A 0.051147 2.0848e-05
9:99324631 T C 0.036691 4.7414e-06
9:99331401 C G 0.041743 2.1777e-05
9:99344367 A G 0.022048 1.6748e-05
9:99347706 C T 0.076323 2.5541e-05
9:99367558 G A 0.066871 1.3356e-05
9:99370840 T C 0.031867 2.3549e-06
9:99377479 C T 0.990756 3.8106e-05
9:99380119 T C 0.032995 3.7394e-05
9:99392863 C A 0.048645 9.6402e-06
9:99394606 G A 0.087940 -7.7427e-06
9:99408152 C T 0.086019 -1.4089e-06
9:99415743 A G 1.955194 -2.3382e-06
9:99430374 C G 0.040818 4.5235e-06
9:99435093 T G 1.015218 1.4528e-05
9:99452245 G T 1.719906 7.7519e-06
9:99459429 C T 0.036164 3.9157e-06
9:99459804 G A 0.067898 -4.2455e-06
9:99464178 C T 0.241364 5.5400e-06
9:99471344 G T 0.046907 -7.6011e-06
9:99472502 T C 0.089599 -1.0358e-05
9:99482594 T C 0.190546 -9.6815e-06
9:99487732 T C 0.077315 -3.7753e-07
9:99500978 T G 0.190489 2.6124e-05
9:99528842 C T 0.165350 1.0102e-05
9:99539138 C G 0.025499 -1.1714e-05
9:99540709 A G 0.024771 -8.4034e-06
9:99559024 C G 0.030622 -1.8389e-06
9:99584282 C T 0.115397 3.4565e-05
9:99584367 C T 0.108985 1.7853e-05
9:99595070 C T 0.044823 -1.1740e-06
9:99595709 G A 0.054156 2.3975e-06
9:99619682 G A 0.068109 -2.4310e-05
9:99631266 A C 0.021813 2.3659e-05
9:99636697 A G 0.063257 -7.7228e-06
9:99641870 G A 1.705157 2.7351e-06
9:99642398 G A 0.031799 -4.8061e-06
9:99648628 T G 0.699826 -9.9610e-06
9:99657936 C A 0.030816 1.0991e-05
9:99694853 C A 0.037561 3.4099e-06
9:99730155 A G 0.025920 -1.0018e-05
9:99789125 G A 0.026930 -6.9244e-06
9:99791142 A G 0.035834 2.2002e-05
9:99797566 C G 0.087290 -1.8256e-05
9:99804997 G T 0.209147 -9.8721e-06
9:99816932 T C 0.297379 -8.6832e-06
9:99821611 T C 1.028718 1.8177e-05
9:99824697 A G 1.306569 1.8375e-05
9:99835541 T C 0.037517 -1.3188e-05
9:99849679 G T 0.043984 -1.3472e-06
9:99852649 A G 0.144258 8.7885e-06
9:99853128 C T 0.622321 -4.0535e-06
9:99875034 A G 0.034957 4.7292e-06
9:99880286 C T 0.335868 -3.2429e-07
9:99884531 T C 0.064984 1.5084e-06
9:99903207 T C 1.435323 1.3618e-05
9:99906545 C T 0.996236 4.8053e-06
9:99909149 C T 0.137870 1.2060e-05
9:99942435 T C 0.189088 1.1131e-05
9:99947305 C T 0.380879 3.6872e-08
9:99973619 G A 0.045473 8.8103e-06
9:99985347 G A 0.082605 1.1644e-05
9:100000614 A C 0.045265 -4.8085e-06
9:100007168 C T 0.071587 2.1607e-05
9:100009282 A G 0.189224 1.4246e-05
9:100026854 G A 0.062479 1.3223e-05
9:100037728 G A 1.477274 6.4357e-06
9:100038862 G T 1.955775 1.1165e-05
9:100040177 T C 0.071298 1.1941e-05
9:100040872 A G 0.063084 5.1975e-06
9:100045105 T C 0.115706 2.6793e-05
9:100045854 T C 0.146413 -1.9096e-05
9:100049510 C A 0.177352 -2.8681e-05
9:100050820 T G 0.089126 1.3611e-05
9:100055171 A G 1.096062 -3.2669e-06
9:100061534 T C 0.186603 1.0370e-05
9:100087345 G A 0.910027 -1.2096e-05
9:100087968 T C 0.036562 -1.5413e-05
9:100088073 G A 0.056002 -8.1452e-06
9:100090949 C A 0.077975 -5.9166e-06
9:100105782 G C 0.515348 -1.0384e-05
9:100112473 A G 0.085662 -1.0380e-05
9:100122291 C T 0.383847 -7.8954e-07
9:100123603 A G 0.057511 4.1775e-06
9:100124555 C G 0.030275 -1.4728e-05
9:100127714 A G 0.075983 3.0197e-05
9:100134241 G C 0.024044 6.5467e-06
9:100134667 A G 0.386043 -1.8214e-06
9:100137621 G T 0.044922 1.3268e-05
9:100152420 T C 0.043008 1.2705e-05
9:100157929 A G 1.811939 4.0227e-06
9:100159109 T C 0.038030 9.7237e-06
9:100160613 C T 0.086104 5.0689e-06
9:100162289 C A 1.514519 -2.3976e-05
9:100167571 A G 0.246749 1.3560e-05
9:100170436 A G 0.606046 -1.7411e-05
9:100170914 C T 0.456664 4.9915e-06
9:100175478 C G 0.513666 -1.8476e-05
9:100177117 G T 0.064991 -1.2363e-05
9:100179841 G A 0.070111 1.1154e-05
9:100181295 A G 0.025648 -1.0658e-05
9:100193113 C T 0.900508 -4.7007e-06
9:100194406 C T 0.963438 -4.9827e-06
9:100201664 A G 0.259029 -1.1439e-05
9:100230694 C T 0.062162 8.8285e-07
9:100234633 C T 0.023537 -4.9100e-06
9:100235727 G T 0.065661 1.4223e-05
9:100238634 A G 0.030119 -3.4261e-06
9:100244171 A G 1.735541 -2.6239e-05
9:100250611 G A 0.034430 -2.9728e-06
9:100251455 A G 0.050147 -1.6093e-05
9:100254850 C A 0.078512 1.4269e-07
9:100270198 G A 0.952324 -5.4290e-06
9:100270886 A G 0.818609 1.9184e-05
9:100271746 A G 0.361024 -1.8789e-05
9:100273844 T C 0.096844 -1.1823e-05
9:100274174 G A 1.510157 -5.9664e-07
9:100275424 T C 1.147025 1.6219e-05
9:100276776 T C 1.164184 1.5422e-05
9:100281872 T C 0.199719 -4.2393e-05
9:100285297 A G 1.331048 -1.9225e-05
9:100289058 A G 1.181897 -8.0050e-06
9:100289763 C T 0.520431 -4.2566e-05
9:100290518 T C 0.039465 -2.4649e-05
9:100298987 G A 1.556718 -2.3452e-06
9:100306204 C G 0.095365 7.6794e-06
9:100307017 T G 0.524059 -2.0330e-05
9:100307789 T C 0.801556 2.2205e-05
9:100310711 T C 0.527836 5.3516e-05
9:100311374 T G 0.084550 7.0502e-06
9:100314740 C T 1.612104 -1.6068e-05
9:100316593 C G 0.400465 -1.0360e-07
9:100316704 C T 0.051290 -7.9338e-06
9:100322635 A G 0.576093 -8.8457e-05
9:100322776 T C 1.466496 -1.8342e-05
9:100327226 A G 0.386427 1.3635e-05
9:100333638 A C 0.344922 -2.8831e-05
9:100333772 C T 0.546317 -5.0257e-07
9:100335653 G A 0.760496 -9.1071e-06
9:100338832 T C 0.178409 2.0753e-05
9:100339238 T C 0.345823 1.9402e-05
9:100342435 T C 0.693254 -7.2852e-06
9:100349771 C G 0.346269 -3.1662e-05
9:100358466 T C 0.027644 1.0642e-05
9:100373769 C T 0.109814 -1.9716e-05
9:100384267 C A 0.143921 3.0224e-05
9:100388119 T G 0.394536 -6.9416e-06
9:100388197 T C 1.347088 -3.9356e-06
9:100389335 T C 0.063152 -1.1266e-06
9:100418331 T C 0.037507 -1.1604e-05
9:100422075 G T 0.106234 8.6498e-06
9:100427473 G A 0.064484 -8.8181e-06
9:100438344 C T 0.631473 9.4809e-06
9:100448617 G A 0.128350 -8.8069e-06
9:100462409 C T 0.071216 -5.4788e-06
9:100477195 A G 0.101033 3.3267e-05
9:100486893 T C 1.356002 -1.8076e-06
9:100499297 C T 0.868505 1.3640e-05
9:100520013 T C 0.485440 -8.8514e-06
9:100522815 A C 0.022830 -1.0463e-05
9:100523257 A C 0.347822 -3.9614e-05
9:100525653 C G 0.355377 -1.0539e-06
9:100531321 T C 0.058358 -2.7944e-05
9:100533183 C G 0.110569 1.6989e-05
9:100535512 T C 0.034124 -1.4582e-06
9:100536542 T C 0.797092 -7.7445e-06
9:100544998 A G 0.080331 2.0001e-06
9:100555363 A G 0.116505 1.4062e-05
9:100555484 C T 0.229440 8.1536e-06
9:100556109 G A 1.336939 -1.3903e-05
9:100563136 C T 0.030248 6.0931e-06
9:100571442 C T 0.286194 1.6483e-05
9:100571880 T C 0.058236 -7.2542e-06
9:100587709 G C 0.053241 -1.7001e-05
9:100594031 T C 0.168451 1.3555e-05
9:100596991 T C 0.194225 -2.7166e-05
9:100597674 T G 0.037242 1.2123e-05
9:100609230 T C 1.223872 -2.4887e-06
9:100612807 G A 1.468122 1.9496e-05
9:100613191 C T 0.029476 -1.3228e-05
9:100622189 G A 1.274236 -7.8697e-06
9:100623566 A G 0.089922 -1.8027e-05
9:100624553 T C 0.023816 1.6968e-05
9:100631533 C G 0.090870 1.1702e-05
9:100633123 T C 0.053058 -1.8969e-05
9:100642423 C A 0.026134 1.0725e-05
9:100650096 A G 1.265054 -5.5516e-06
9:100654449 T C 0.110943 1.1685e-06
9:100657779 C T 0.056998 2.5174e-06
9:100666931 T C 0.780722 -9.5286e-06
9:100672338 T C 0.554368 -1.0906e-05
9:100676688 A G 0.085373 -7.7823e-06
9:100677883 C T 1.806808 -8.0594e-06
9:100692648 T G 0.034104 -1.3552e-05
9:100697330 G C 0.092084 1.2131e-06
9:100703628 C T 0.114489 3.3653e-06
9:100704238 T C 0.149249 9.2329e-06
9:100705210 T C 0.722782 3.6480e-05
9:100718775 T C 0.194895 4.7841e-05
9:100724791 C T 0.535649 9.3292e-06
9:100740124 T C 0.440542 -3.3040e-06
9:100742253 T C 1.125851 1.0338e-05
9:100745613 T C 0.058834 7.4057e-06
9:100750014 T C 0.120174 4.3209e-06
9:100754243 G A 0.100631 1.6987e-05
9:100772120 A G 0.028606 -5.6351e-06
9:100782921 A G 0.056872 -1.0717e-05
9:100800655 T C 0.597233 1.1821e-06
9:100820671 T C 0.399153 -4.2454e-06
9:100827228 T C 0.057974 -1.1219e-06
9:100834294 T C 0.991596 -2.7017e-06
9:100834447 A G 0.070519 9.0085e-06
9:100848808 T C 0.065351 -1.5381e-06
9:100849682 G T 0.151126 2.3767e-06
9:100858906 C A 0.126677 1.6598e-07
9:100866872 C T 0.482476 6.3643e-06
9:100868900 A G 1.036157 -3.7082e-06
9:100880559 G T 0.230117 5.1094e-06
9:100882509 G A 0.240089 1.4929e-05
9:100884003 A G 0.031292 1.2260e-05
9:100884526 T C 0.497788 -1.1569e-05
9:100884896 G A 0.290814 -1.5636e-05
9:100886920 T C 0.078587 1.2026e-05
9:100895443 T C 0.238076 -3.9301e-05
9:100905658 A G 0.193936 1.3744e-05
9:100911422 T C 0.717886 3.1172e-05
9:100915902 A G 0.826126 2.3794e-05
9:100916333 G A 0.021477 7.7384e-06
9:100917244 G T 0.020613 -1.3745e-05
9:100917257 T G 0.238501 1.4553e-05
9:100926282 C T 0.053693 7.3045e-06
9:100930496 C T 0.172055 5.2450e-06
9:100930659 A C 0.958818 2.5007e-05
9:100931158 G A 0.248126 4.8205e-05
9:100934160 T G 0.221413 4.1702e-06
9:100937279 G A 0.069169 -1.2581e-05
9:100941906 A G 0.126477 -8.2233e-06
9:100943397 C A 0.075007 -1.2446e-06
9:100948085 A G 0.535883 -1.0005e-05
9:100950117 C T 0.219105 -1.7400e-05
9:100954429 A G 0.214213 5.4890e-05
9:100963977 T C 0.161811 3.6230e-05
9:100968226 G A 0.060796 -1.9095e-06
9:100969483 G T 0.239912 -4.0335e-06
9:100973832 C T 0.251662 -6.4014e-06
9:100975694 A G 0.154746 -1.5376e-05
9:100978294 C A 1.155131 2.0858e-05
9:100987843 A C 1.801620 1.4091e-05
9:100988477 A G 0.265319 -5.8586e-06
9:100991430 A C 0.370951 -5.5055e-07
9:100995721 G A 0.644409 5.0979e-06
9:100995758 T G 0.546776 -1.1098e-05
9:100996018 C T 0.129210 1.7939e-05
9:100996860 T C 0.096858 3.6023e-05
9:101016698 G T 0.036817 4.3834e-07
9:101034018 C A 0.550237 3.1426e-06
9:101035621 A C 0.157745 -1.0017e-06
9:101041840 T G 0.122438 -9.5978e-06
9:101042858 A G 0.091418 1.2760e-05
9:101050714 T C 0.078825 1.6312e-05
9:101051077 T C 0.022636 -1.2686e-05
9:101051879 A G 1.142898 -7.6705e-06
9:101053123 A G 0.127793 -1.6091e-05
9:101054651 T C 0.064753 -2.2824e-05
9:101056122 C T 0.374035 -3.2646e-06
9:101063680 T C 0.026641 -6.7474e-06
9:101068580 A G 0.326233 -3.5416e-07
9:101071562 T C 0.616850 -1.2628e-05
9:101077890 T G 0.027902 -2.0895e-06
9:101079692 T G 0.073412 -6.2633e-06
9:101079942 T C 1.304029 -1.6329e-05
9:101081318 T C 0.198468 -1.0558e-05
9:101083523 A G 0.099462 2.5273e-05
9:101084087 A G 0.561120 -2.4956e-06
9:101085298 T C 0.091697 9.2844e-06
9:101086122 T C 0.096776 -4.8726e-06
9:101088559 C T 0.777012 3.7062e-06
9:101090237 A G 0.223766 -1.2609e-05
9:101098270 A G 0.867621 -2.9768e-06
9:101102509 C T 0.091839 6.5920e-06
9:101107468 C T 0.685057 -9.9553e-06
9:101122455 T G 0.061377 -1.9103e-05
9:101125433 C T 0.131413 -1.7942e-05
9:101126504 G T 0.709370 8.7102e-06
9:101129439 C T 0.637188 9.5694e-06
9:101132441 C T 0.498849 6.4261e-06
9:101135425 G A 0.029755 -2.6954e-05
9:101137452 G A 0.172616 6.8932e-06
9:101137859 G T 0.077553 -3.0741e-06
9:101138608 G C 0.485525 3.7015e-07
9:101140385 G A 0.266954 -9.2899e-06
9:101142989 A G 0.059395 8.1703e-06
9:101154719 C T 0.190584 -1.0401e-05
9:101154913 A C 0.050515 -1.7786e-06
9:101161165 T C 0.040951 -6.1125e-06
9:101169187 A G 0.054785 1.0414e-05
9:101169375 A G 0.787878 -2.8817e-05
9:101171443 A G 0.041763 1.3099e-05
9:101172602 A G 0.051888 1.5261e-05
9:101174188 C T 0.194851 -4.9139e-06
9:101175906 G A 0.191182 -2.2592e-05
9:101177852 T C 0.650882 -1.5222e-05
9:101179445 T C 1.509038 -3.9959e-05
9:101182386 A G 0.052925 -5.2484e-06
9:101184565 C T 0.028368 -3.2692e-06
9:101189655 G C 0.139712 -2.3788e-05
9:101193489 C A 0.356009 -3.1895e-05
9:101199725 G A 0.259621 -3.0775e-05
9:101206743 C T 0.067204 -2.5777e-05
9:101208510 A C 0.589091 2.0083e-05
9:101208613 A G 0.151326 -1.4436e-05
9:101212206 G A 0.059273 -7.1983e-06
9:101219548 C T 1.294374 -1.0198e-05
9:101221143 A G 1.105707 -4.5772e-05
9:101236304 G T 0.091856 -3.3076e-06
9:101239130 G A 0.034603 -8.2981e-06
9:101243364 G T 1.625578 -2.2738e-05
9:101249722 T C 0.055325 -7.2438e-06
9:101258803 A G 0.551115 -2.3933e-05
9:101258881 C T 1.228383 -2.2106e-05
9:101265290 C A 1.907637 8.8590e-06
9:101266669 G A 0.225527 2.7120e-05
9:101269900 A G 0.036157 2.2914e-06
9:101279351 T C 0.673943 -6.7703e-06
9:101280360 C A 1.914392 7.5050e-06
9:101280526 G C 0.206791 2.9352e-05
9:101281811 T C 0.738506 1.0031e-05
9:101282692 G A 0.182812 -8.7886e-06
9:101289106 G A 0.051361 -8.2397e-06
9:101291405 T C 0.117797 -1.8074e-05
9:101292214 G A 0.040217 2.3575e-06
9:101293183 T C 0.027399 2.8640e-06
9:101298707 G A 0.426283 -3.9341e-06
9:101301307 T G 0.023194 2.4348e-05
9:101304302 G A 0.068697 1.0570e-05
9:101312896 C T 0.060564 7.0658e-06
9:101321254 A G 0.105092 -4.0384e-06
9:101327469 A G 0.648469 2.8572e-06
9:101329629 G A 1.914885 8.3548e-06
9:101331252 G A 0.386369 -2.1456e-05
9:101331656 T C 0.066259 -3.5516e-07
9:101332364 C T 0.095851 1.5560e-05
9:101334067 C A 0.061751 2.9247e-05
9:101334556 G A 0.881013 1.6835e-05
9:101334912 G T 0.079365 4.8299e-06
9:101334945 T G 0.764538 1.6158e-05
9:101335218 G A 0.351154 -3.8274e-05
9:101336292 A G 0.234078 1.0901e-04
9:101338946 C T 1.965893 6.6955e-06
9:101339690 C T 1.401522 4.7107e-05
9:101339702 A C 0.335573 1.6238e-05
9:101344983 G A 0.108815 1.5143e-05
9:101347398 G T 0.332734 -6.0647e-05
9:101348955 T C 0.029677 5.0405e-06
9:101349676 G A 0.079325 8.8467e-07
9:101351218 T G 0.026478 -8.3098e-06
9:101355949 C T 0.726807 -2.3324e-05
9:101361710 A G 1.333203 7.1194e-06
9:101363960 T C 0.622127 -7.8001e-06
9:101365866 T C 0.411674 -9.1069e-06
9:101370349 T C 0.150446 4.0908e-06
9:101399566 C T 0.177790 -8.1672e-07
9:101411132 C T 1.472256 4.9765e-06
9:101423606 C T 1.545920 7.9431e-06
9:101423675 T C 0.028491 4.0395e-06
9:101425337 G A 0.103368 4.7908e-06
9:101429071 A G 1.856813 1.6501e-05
9:101439960 C T 0.097238 1.1517e-05
9:101440322 T C 0.184491 2.3575e-06
9:101447811 T C 0.081490 -1.5253e-05
9:101448331 A C 0.436411 1.6904e-05
9:101451930 A G 0.029572 1.1303e-05
9:101453366 A C 0.043871 -2.7065e-05
9:101454321 A G 1.789979 1.2128e-05
9:101457739 G A 0.213142 -1.3298e-05
9:101462190 C T 1.856959 2.0449e-05
9:101463970 G C 0.026406 3.4086e-06
9:101464454 G T 0.151673 -2.1159e-05
9:101475633 A G 1.202289 -1.7583e-05
9:101477500 T C 1.512404 2.0787e-05
9:101481205 A G 1.511238 2.0233e-05
9:101484282 A G 0.058980 -5.7108e-06
9:101486645 A G 1.528200 1.7152e-05
9:101487936 T G 0.038044 6.6336e-06
9:101491066 A C 1.772671 2.0470e-05
9:101501867 T C 0.130247 -1.6928e-05
9:101502533 T C 0.096062 -1.5471e-05
9:101507244 T G 1.526955 1.6923e-05
9:101508312 A G 0.025716 6.3841e-06
9:101514636 C A 0.030493 1.2490e-05
9:101517282 A G 0.095627 3.7574e-06
9:101522474 A C 0.030602 -1.0332e-06
9:101526473 G A 0.096878 -7.4919e-06
9:101527875 A G 0.249700 1.6030e-05
9:101531133 T C 0.027668 2.3785e-06
9:101533220 T C 1.939140 2.2201e-05
9:101534397 C T 0.499257 -1.6013e-05
9:101542832 T C 0.028232 -5.8259e-06
9:101555336 C T 0.166928 1.5925e-05
9:101563233 C A 1.284120 1.4022e-05
9:101566105 G A 0.668160 -1.1955e-05
9:101572146 T C 0.075748 6.6175e-06
9:101579540 A G 0.022075 -1.9952e-05
9:101590318 A G 1.019889 3.4230e-05
9:101593146 T C 0.038578 3.9409e-05
9:101593825 C T 0.819078 1.2523e-05
9:101594103 A G 0.024856 -8.4218e-06
9:101598609 A G 0.621977 -3.6133e-05
9:101600252 C T 0.449137 -1.7383e-05
9:101606967 C G 0.118147 3.9336e-06
9:101609768 G T 0.153672 -1.2577e-05
9:101610523 T C 0.052381 -2.7715e-05
9:101611545 G A 0.105806 -9.0916e-06
9:101614896 T C 0.048736 -4.8717e-06
9:101615295 A G 0.052762 -1.4911e-05
9:101618476 A G 1.343940 -2.1862e-05
9:101619476 A C 1.072862 -1.4135e-05
9:101628952 G C 1.455736 -1.4298e-05
9:101632635 G T 0.571187 -1.8564e-05
9:101633959 G A 0.169787 -2.7108e-07
9:101636189 C T 0.511055 -7.7929e-06
9:101639900 T C 0.032152 1.6390e-06
9:101640837 C T 0.126864 1.1223e-05
9:101642376 G A 0.032489 -3.2279e-07
9:101642894 T C 0.032944 2.6517e-06
9:101649752 T G 0.704549 -4.9144e-05
9:101652106 G A 1.238936 -4.7464e-05
9:101653066 T G 1.884382 -6.4698e-06
9:101663086 A C 0.500678 -6.8958e-07
9:101665569 A G 0.058548 5.1678e-06
9:101671389 T C 0.069931 -5.7672e-07
9:101672812 C T 0.215841 1.8332e-05
9:101673599 C T 0.106894 2.4987e-05
9:101673848 G A 1.426603 -1.3210e-05
9:101675051 T C 0.031210 1.2932e-05
9:101675215 C T 0.142796 -5.3250e-06
9:101676152 C T 0.057209 3.4475e-07
9:101678036 C T 0.960433 -1.5776e-05
9:101678096 T C 0.035236 -1.5991e-05
9:101679752 G T 0.189979 1.8222e-05
9:101693368 C T 1.929036 1.6458e-05
9:101693995 A G 0.105452 3.8040e-05
9:101694958 G T 0.764780 -2.3805e-05
9:101697827 T C 0.036052 -1.3902e-05
9:101699390 G A 0.088606 2.9115e-05
9:101699804 G A 0.052282 -7.5713e-06
9:101701041 A G 0.062421 -2.2402e-05
9:101701535 A C 0.735334 -2.2012e-05
9:101704066 C T 0.541306 9.0065e-06
9:101708344 T C 0.050022 -3.5017e-05
9:101725509 G A 0.443544 -2.7918e-06
9:101725919 A G 0.295499 -1.2308e-05
9:101726502 C T 1.523838 2.0091e-06
9:101730236 G A 0.515073 -1.5189e-05
9:101731586 A G 0.125702 -1.4325e-05
9:101732399 C T 0.031003 -1.6851e-05
9:101732588 G A 0.561267 2.7220e-05
9:101734072 C T 0.219724 -2.2948e-05
9:101734465 T C 0.561287 -1.4431e-05
9:101735488 A G 0.041583 6.9800e-06
9:101742097 T C 0.047152 -5.2239e-06
9:101742101 T C 0.167737 -1.7115e-05
9:101748356 G A 0.749919 -1.2419e-05
9:101756620 A G 0.315670 -1.0988e-05
9:101760557 G A 0.095559 3.0594e-05
9:101767315 A G 0.152805 -1.3210e-06
9:101768253 T C 0.032111 -8.1077e-06
9:101768317 T C 0.259842 -3.4982e-05
9:101778265 T G 0.212448 5.5566e-05
9:101778272 C A 0.170810 1.8257e-05
9:101778346 G C 0.224042 3.2004e-05
9:101782535 C T 0.155253 -8.9061e-07
9:101787017 G T 0.292742 -4.9475e-05
9:101792716 A G 0.183553 2.1396e-05
9:101798384 A G 0.045949 1.4151e-05
9:101799293 G A 0.183652 -1.5209e-05
9:101800852 T C 0.124216 4.6163e-05
9:101802511 A G 0.116597 1.1106e-05
9:101804366 C T 0.030218 -7.0171e-06
9:101805733 C T 0.271336 -6.9192e-06
9:101810471 G A 0.057743 -2.0836e-05
9:101816399 T C 0.246684 3.5531e-06
9:101818716 C T 0.459785 -1.0333e-05
9:101823373 G A 0.594065 1.8321e-05
9:101827591 A G 0.094342 -6.4955e-05
9:101827828 G T 0.203003 4.7070e-05
9:101831995 A G 0.125158 -2.8496e-05
9:101838488 T C 0.059466 7.7603e-06
9:101848586 A G 0.444326 -3.3921e-05
9:101855570 T C 1.939915 5.0271e-06
9:101855677 G T 0.209793 5.8821e-06
9:101857482 T C 0.060405 -1.0305e-05
9:101858515 A C 0.205438 4.2771e-05
9:101864974 A C 0.600953 2.9885e-05
9:101868571 A G 0.090398 1.6665e-05
9:101869789 A G 0.429129 -7.2033e-07
9:101871458 A G 0.065865 -5.5940e-06
9:101880003 T C 0.054397 1.2034e-05
9:101880448 G A 0.026872 -1.0251e-05
9:101883348 G A 0.079148 -5.9222e-06
9:101908365 G T 0.506111 -1.6255e-05
9:101915887 T C 0.067388 -2.1306e-06
9:101916076 C T 0.176488 6.5309e-05
9:101919230 C T 0.179021 -1.6383e-05
9:101920636 A G 0.032842 -1.4970e-05
9:101932525 G A 0.097395 -1.0558e-05
9:101937006 A G 0.062448 -5.1116e-06
9:101937730 A C 0.134327 1.4791e-05
9:101938599 T C 0.125892 -3.0712e-05
9:101939966 G A 0.083608 4.0742e-05
9:101946603 A G 0.076268 -1.2418e-05
9:101950753 G A 0.060510 -1.6350e-05
9:101955252 G A 0.059201 9.5430e-06
9:101961510 T C 0.179313 8.8044e-06
9:101962410 A G 0.141069 -1.6755e-05
9:101964013 G A 0.142599 -1.3894e-05
9:101974987 T C 0.049131 1.1194e-05
9:101980367 G A 0.167349 -2.2048e-05
9:101983429 A G 0.024387 -7.8227e-06
9:101986627 A G 0.589594 -2.5328e-06
9:101987486 C T 0.086488 -3.9093e-05
9:101988965 A G 0.048152 -5.2771e-07
9:101989975 A G 0.039421 -1.0889e-05
9:101990852 A G 0.166496 -2.7402e-05
9:101997385 T G 0.065909 1.1867e-06
9:102005990 C T 0.134895 -2.9068e-05
9:102010338 G A 0.133987 -3.7009e-05
9:102014351 C A 0.062258 9.9768e-06
9:102016542 T G 0.128139 -3.2199e-05
9:102016891 G A 1.022320 3.6178e-06
9:102024447 C A 1.973043 2.9515e-06
9:102029854 A G 0.071559 5.8723e-06
9:102032987 A G 0.533738 7.9503e-07
9:102037970 G A 0.421207 -7.0277e-06
9:102045593 C A 1.972594 -5.9831e-08
9:102050471 T C 1.972319 1.4374e-06
9:102050556 G A 1.972213 4.7520e-06
9:102051981 A G 0.031408 -9.1882e-06
9:102053973 A C 0.093145 2.2157e-07
9:102054272 A C 0.428367 2.7018e-05
9:102055651 G A 0.164507 -2.1962e-05
9:102056477 T G 1.972169 4.1993e-06
9:102056594 T G 1.290845 2.4143e-05
9:102071535 T C 0.059704 1.3448e-05
9:102071608 G A 0.512547 -8.8046e-06
9:102072246 T C 0.075966 -1.4281e-05
9:102076804 A G 0.032982 -2.0402e-05
9:102081250 A G 0.886820 2.7211e-05
9:102081499 T C 0.020515 -1.6813e-06
9:102089125 G A 1.524028 -6.3941e-06
9:102089998 A G 0.169114 -8.9689e-06
9:102090674 C T 0.058674 1.0341e-05
9:102095656 A G 0.141327 -9.6102e-06
9:102104426 A G 0.270265 -3.3630e-05
9:102105403 A G 0.194398 1.6112e-05
9:102107310 A G 0.022792 -1.1568e-06
9:102113541 T C 1.759741 2.2712e-05
9:102121839 A G 0.053194 -1.1244e-05
9:102130088 C A 0.524276 -4.0349e-07
9:102139601 A G 0.111524 -2.9024e-06
9:102140726 T C 1.055550 -1.9054e-05
9:102146875 T C 0.059001 -5.3291e-07
9:102175840 C T 0.648197 1.5687e-05
9:102180031 A G 0.079699 1.1326e-05
9:102199689 C T 0.124427 2.9758e-05
9:102207882 A G 0.069210 -3.7916e-06
9:102210176 T C 0.133953 5.2196e-06
9:102217237 G A 1.308840 -1.3885e-05
9:102221273 A G 0.020559 -1.7431e-05
9:102225544 G A 0.135622 3.6205e-05
9:102233992 C T 0.046571 -2.8553e-05
9:102234323 A C 0.094546 1.1143e-06
9:102238223 G A 0.049933 1.1418e-05
9:102250037 T C 0.737833 4.4281e-06
9:102253474 G A 0.072216 5.1100e-06
9:102268517 T C 0.021449 2.2594e-06
9:102272361 T C 0.050994 -1.7380e-05
9:102277889 T C 0.041927 4.4072e-08
9:102278511 T C 1.857163 3.2835e-06
9:102282064 A G 0.114040 -5.1165e-06
9:102282916 A G 0.036018 1.3531e-06
9:102295295 A G 0.076720 1.5220e-05
9:102304271 C T 0.473605 3.0873e-05
9:102305131 T G 0.029262 2.6066e-05
9:102334338 C T 0.448233 2.2780e-05
9:102336962 C A 0.882812 2.8986e-05
9:102342950 C T 0.556582 1.9070e-07
9:102346144 T C 0.043157 -1.3305e-06
9:102350820 A T 1.815434 4.7635e-06
9:102369395 A G 0.041916 1.5596e-06
9:102371340 T C 0.025165 -1.1580e-05
9:102392181 C T 0.061510 -5.0279e-06
9:102394998 A G 0.223844 -7.1933e-06
9:102400823 T G 0.025451 -9.7752e-06
9:102405357 G C 0.422833 3.0038e-05
9:102420794 T C 0.023530 1.5967e-05
9:102430071 A G 0.134766 2.1861e-05
9:102446257 G A 0.078815 -5.7705e-06
9:102457365 C T 1.841888 7.6331e-06
9:102473991 T C 0.062329 -7.7581e-07
9:102481220 C T 0.123250 -8.0583e-06
9:102493726 G A 0.046333 -2.2371e-05
9:102495691 A G 0.021796 -7.8530e-08
9:102502572 G A 0.445013 2.4525e-05
9:102502652 T G 0.323830 -1.9091e-05
9:102538027 C T 0.062683 -1.7276e-05
9:102543355 T C 0.059782 1.7943e-05
9:102544119 T C 0.071502 -1.3729e-05
9:102548936 G T 0.035402 -8.8233e-06
9:102569599 G A 0.758983 3.0130e-06
9:102595069 A G 0.280808 -9.7735e-06
9:102624897 C T 0.063138 -2.4586e-06
9:102629411 A G 0.151897 -1.5157e-05
9:102639298 C T 0.192954 2.0037e-05
9:102646109 G A 0.042991 -8.0500e-07
9:102647796 C T 0.067786 -1.7333e-05
9:102651782 A G 0.021419 1.4582e-05
9:102656450 G T 1.322086 2.5579e-05
9:102657389 C A 1.842333 1.0222e-05
9:102677589 C T 0.189465 2.9638e-05
9:102703512 T C 0.068010 9.9033e-06
9:102707787 G A 0.642743 -1.2202e-06
9:102710932 C T 1.920662 2.9938e-05
9:102716279 A G 0.098632 -4.8338e-06
9:102723692 T C 1.368235 4.6301e-05
9:102737514 G T 0.023506 1.6366e-05
9:102741335 C T 0.149235 -2.2371e-06
9:102741443 T C 1.102307 3.6131e-05
9:102747941 A G 1.121829 -9.3160e-06
9:102756965 G A 0.040740 -7.8259e-06
9:102775654 G A 0.051868 3.0052e-05
9:102778208 A G 0.021813 1.0434e-05
9:102783023 G A 0.060741 -3.0120e-05
9:102785461 T C 0.030551 4.2773e-06
9:102790679 T C 0.224208 2.9643e-05
9:102805718 T C 0.083687 -1.1657e-05
9:102813042 T C 1.833997 2.1869e-05
9:102815009 C A 0.051154 -1.2672e-05
9:102833894 G A 0.302781 2.9776e-05
9:102861568 T C 0.022129 3.6394e-06
9:102868684 A C 0.330939 -5.9952e-06
9:102888321 C T 0.898794 -3.8598e-05
9:102888877 T C 0.092744 1.2814e-05
9:102892560 A G 0.037653 4.9737e-08
9:102901705 T C 0.097153 1.2262e-05
9:102924363 A G 0.102766 -5.6401e-06
9:102930105 T C 0.068602 1.1446e-05
9:102960167 T C 0.083136 -1.0042e-05
9:102966123 T C 0.038874 -3.2108e-06
9:102967220 A G 0.033689 -2.7527e-05
9:102986892 C T 0.093182 -1.3753e-05
9:103003226 A G 0.221665 3.4347e-05
9:103013986 A G 0.182666 -6.9870e-06
9:103032332 G A 0.023442 1.3609e-05
9:103044452 A C 0.559220 1.7934e-05
9:103050407 T C 0.851591 1.1354e-05
9:103054941 A G 0.093502 1.9399e-05
9:103054951 C T 1.184043 2.2087e-05
9:103061366 G A 0.635437 1.8226e-05
9:103065265 A G 0.615728 1.9747e-05
9:103074462 T C 0.020358 -5.4967e-06
9:103078339 G A 0.323571 1.1277e-05
9:103085483 G A 0.069530 -1.0564e-06
9:103108941 G C 1.600181 6.2709e-05
9:103113738 T C 0.048526 -3.3377e-05
9:103116601 C T 0.946018 3.2298e-05
9:103118086 C A 0.091948 9.6552e-06
9:103126965 A G 0.037877 -6.5977e-06
9:103140060 T C 0.132471 1.8874e-05
9:103140157 C T 0.624428 1.6782e-05
9:103147369 C A 0.024693 -5.2650e-06
9:103151008 T C 0.587853 2.0151e-05
9:103151524 T C 1.867465 3.1801e-05
9:103154614 C T 0.122047 1.0113e-05
9:103164224 T C 0.023394 1.5930e-05
9:103168023 G A 0.378091 -6.1647e-06
9:103173304 T C 0.025662 -1.7190e-06
9:103182980 C T 0.367324 1.8739e-05
9:103183081 G T 0.187092 -3.1789e-06
9:103194756 A G 0.052582 7.0957e-06
9:103200373 G A 0.022221 9.3670e-06
9:103205920 G A 0.054598 -1.8125e-05
9:103208009 G A 0.080739 -1.3743e-06
9:103213947 G A 1.528482 3.6976e-05
9:103214038 A G 0.044327 1.0971e-05
9:103227542 A G 0.024156 1.5429e-05
9:103231993 A G 0.067463 1.1820e-05
9:103241415 C T 0.295030 2.4577e-05
9:103245053 C T 0.022442 8.7315e-06
9:103254052 A G 0.041291 6.0593e-06
9:103270681 T C 0.048199 2.4624e-05
9:103273769 G A 0.406697 2.1765e-05
9:103274607 A C 0.093788 -3.6058e-05
9:103288340 A G 0.293082 2.7349e-05
9:103299378 G A 0.040417 1.8280e-05
9:103305636 G A 0.067058 1.0940e-05
9:103310740 A G 0.041811 -1.5388e-05
9:103317355 G T 0.247011 6.6787e-06
9:103326950 A G 0.022578 -6.1384e-07
9:103340309 C T 0.836193 7.2497e-07
9:103349779 C A 0.046136 -1.5791e-05
9:103356488 C T 0.286343 1.9145e-05
9:103356531 A G 0.154981 -1.7558e-05
9:103359912 A C 0.201334 -2.9907e-05
9:103361572 G C 0.559427 -3.9240e-06
9:103367481 G C 0.646544 -4.1675e-06
9:103369760 A G 0.084968 -7.7906e-06
9:103370505 A G 0.674025 1.0175e-05
9:103370665 C T 0.056757 -2.4070e-05
9:103374216 A G 0.100536 -1.6056e-05
9:103377419 G A 0.030058 1.9637e-05
9:103381388 A G 0.024849 -1.4984e-05
9:103386439 A G 0.020433 2.1266e-05
9:103392448 A G 0.046054 2.1784e-05
9:103403174 C T 1.554732 4.1656e-06
9:103418290 T C 0.064287 -9.6430e-06
9:103421346 G T 0.143622 -1.8889e-05
9:103435244 C T 0.512720 2.4935e-05
9:103437984 A G 0.756066 8.6832e-06
9:103452068 T G 0.682491 3.1112e-07
9:103452327 T C 0.168267 -2.0180e-05
9:103481156 A G 1.514063 -1.1382e-05
9:103482415 A G 0.372981 1.1507e-05
9:103485819 C A 0.377941 1.4446e-05
9:103488404 A G 0.021065 5.3424e-06
9:103492444 G A 0.175883 -7.5691e-06
9:103493441 A C 0.037629 -1.4538e-05
9:103494481 A G 0.068789 4.4870e-06
9:103518490 T C 0.297637 -7.4529e-06
9:103523229 C G 0.226826 1.3031e-07
9:103523413 G A 0.300633 5.9293e-06
9:103532305 A G 1.302057 -1.0828e-05
9:103534788 T G 0.102059 -1.1464e-05
9:103534846 G C 0.043423 -4.7532e-07
9:103536701 C G 0.152152 -5.8808e-06
9:103544757 C T 0.119426 -1.6607e-05
9:103546540 T C 0.121989 -1.7816e-05
9:103552465 A G 1.456222 -1.7127e-06
9:103558153 G T 1.432209 -2.6558e-06
9:103564014 A C 0.190747 -7.6231e-06
9:103571185 G A 0.099819 7.5326e-06
9:103579398 G A 1.010322 1.8514e-06
9:103580490 T G 0.182924 2.7951e-05
9:103584444 T C 0.046479 1.9835e-05
9:103585379 A G 0.027603 -3.1864e-06
9:103612224 T C 0.025012 -2.4653e-06
9:103614391 A G 0.163623 -2.9097e-06
9:103615528 C T 0.983072 -6.7865e-06
9:103639215 G A 0.078519 -2.1359e-05
9:103644633 A G 0.077363 -4.4022e-06
9:103651006 C A 0.057994 8.1578e-06
9:103652026 A G 0.024452 -3.0080e-06
9:103671264 A G 0.113007 -5.5459e-05
9:103675970 A G 0.095049 7.3237e-06
9:103676622 T C 0.336888 6.4115e-06
9:103704017 T G 0.026675 -3.6580e-06
9:103712318 A G 0.030711 1.9145e-05
9:103728088 G T 0.722527 9.1484e-06
9:103742876 C A 0.034940 -1.0482e-05
9:103745138 A C 0.025468 1.3736e-06
9:103751216 T C 0.030666 -4.0848e-06
9:103762517 T C 0.138138 4.5266e-06
9:103768114 G A 0.041916 2.6440e-05
9:103770521 G T 0.729616 1.1870e-05
9:103775312 T C 0.112901 -1.9815e-05
9:103776610 G A 0.289029 1.7266e-05
9:103781180 A G 0.038663 -1.0018e-06
9:103797728 T C 0.094593 -1.8402e-05
9:103815510 A G 0.054669 8.2234e-06
9:103832792 G C 1.732713 3.0613e-06
9:103832897 C T 1.403991 1.0750e-05
9:103832951 A G 0.029034 -1.8160e-05
9:103835239 A G 1.256921 -4.6508e-06
9:103837068 C T 0.044272 -1.9854e-05
9:103840640 G A 0.031768 1.5613e-05
9:103854752 T G 0.036453 2.1692e-05
9:103855306 A G 0.039581 -1.7695e-05
9:103859649 C T 0.962347 -7.7829e-06
9:103871680 A G 0.475057 -1.1868e-05
9:103872200 T G 0.061176 -1.4090e-05
9:103873057 C T 0.698269 -1.8213e-06
9:103873421 T C 0.037350 -2.0380e-06
9:103875396 C A 0.273914 -3.4798e-05
9:103876028 C T 1.073997 -9.5675e-06
9:103878196 G C 0.980604 8.4747e-06
9:103897532 G A 0.792811 -1.1524e-06
9:103901710 T C 0.089337 -3.5825e-05
9:103902955 C T 0.411511 2.0201e-05
9:103904566 T C 0.137764 8.7502e-07
9:103932232 C T 1.499669 1.3377e-05
9:103933496 T G 0.880054 7.1293e-06
9:103939780 G T 0.056087 3.0956e-06
9:103943116 T C 1.253385 2.8542e-05
9:103947810 G T 0.032026 2.7547e-06
9:103954134 G A 0.223674 -2.3587e-05
9:103959989 A G 1.776972 9.9665e-06
9:103963007 A C 0.057294 2.0264e-05
9:103964075 G A 1.830206 -2.2793e-06
9:103967481 G A 0.077927 -2.9820e-05
9:103969642 T C 0.070176 -1.4490e-06
9:103969740 C T 0.506098 1.5659e-05
9:103969775 G A 0.053493 2.4226e-06
9:103969852 C A 0.496207 -8.9813e-06
9:103969923 A G 0.070567 2.1911e-06
9:103983035 T C 0.176801 1.2882e-05
9:103984758 A C 1.289930 -1.1927e-05
9:103985222 T C 0.033199 4.3707e-06
9:103987306 A G 0.058419 -1.5113e-05
9:103987852 A G 0.147005 2.9929e-05
9:103991454 G T 0.695325 2.2881e-05
9:103994564 T C 0.053826 1.4913e-05
9:103995425 G T 0.135174 2.0595e-06
9:104006433 G A 0.078849 -2.0142e-05
9:104008921 C T 0.828493 2.2484e-05
9:104012075 C T 0.781748 2.8740e-05
9:104029486 G A 0.047030 -3.3820e-06
9:104032338 T C 0.079600 -3.0157e-05
9:104041289 C T 0.139706 1.9432e-05
9:104061399 T C 0.114016 2.6962e-05
9:104063299 C A 0.137298 -1.8357e-05
9:104069485 A G 0.062866 2.9672e-06
9:104069536 A G 0.219646 7.1664e-06
9:104075709 G A 1.227683 2.3675e-06
9:104078061 A G 0.447056 1.7711e-05
9:104081210 C T 0.072195 8.5980e-07
9:104089494 A G 0.144669 -3.0632e-06
9:104091917 T C 0.266478 -5.2361e-05
9:104092883 A G 0.185726 2.8854e-05
9:104097111 C T 0.225639 1.2913e-05
9:104110677 G A 1.221022 2.6489e-05
9:104118714 T C 0.317125 1.4125e-05
9:104120654 A G 0.032343 8.6813e-06
9:104125056 G A 0.054720 1.0744e-05
9:104133628 T C 1.366684 5.6160e-06
9:104142941 C A 0.859077 1.0662e-05
9:104150137 T C 1.747308 1.6161e-05
9:104150916 C T 0.118579 -2.6867e-06
9:104159859 T C 0.963112 8.6115e-06
9:104160157 G A 0.037350 -2.3124e-05
9:104161450 A G 0.115220 9.9681e-06
9:104163789 C T 0.690079 1.1852e-05
9:104165662 C A 1.053615 1.6210e-05
9:104171856 T C 0.165959 9.6957e-06
9:104173286 T G 0.031578 4.5250e-06
9:104176460 T C 1.753635 2.1294e-05
9:104177779 T C 0.078155 3.4594e-06
9:104182207 A G 0.232323 3.9444e-06
9:104192697 T C 0.148385 -2.4875e-06
9:104194221 G C 0.034396 2.2775e-05
9:104197049 A G 0.033760 -1.5941e-06
9:104204614 T C 1.402780 2.7099e-05
9:104204920 T C 0.068666 1.9361e-05
9:104207165 A G 0.780303 3.3217e-05
9:104210432 C T 1.760707 2.8856e-05
9:104211733 T C 0.147246 -2.0103e-05
9:104218974 C A 0.101420 -1.2289e-05
9:104222989 C A 0.242234 -6.0931e-06
9:104223252 C T 0.146964 -1.4666e-06
9:104225538 G T 0.938222 1.9819e-05
9:104226515 G A 0.209011 -1.1169e-05
9:104230294 G A 0.028977 7.7628e-06
9:104230977 C T 0.285901 4.7639e-05
9:104232302 G T 0.161315 6.2612e-06
9:104237018 C T 0.039163 -9.5458e-07
9:104237055 T C 1.211455 -2.2450e-05
9:104238730 A T 0.109906 1.8377e-05
9:104239321 C G 0.261093 9.7554e-07
9:104240754 A G 0.186898 1.7989e-05
9:104244967 C T 0.222008 6.8788e-06
9:104246044 A G 0.194558 -2.2061e-06
9:104259906 T C 0.327308 -2.4925e-05
9:104263547 C A 0.098721 -3.0676e-05
9:104266266 T C 0.046744 4.8940e-08
9:104266631 A G 0.171314 2.1939e-05
9:104269895 G A 0.069622 -2.7849e-05
9:104294112 C A 0.350692 2.1883e-05
9:104299485 C G 0.046581 2.4835e-05
9:104310061 T G 0.028980 2.0899e-05
9:104320240 T G 0.132229 -2.7189e-05
9:104324934 C T 0.038483 1.4002e-05
9:104326879 T C 0.111575 -2.9448e-05
9:104329767 C G 0.037531 -1.9190e-06
9:104335586 A T 0.133389 -2.4632e-05
9:104335619 C T 0.027426 -1.8612e-05
9:104336721 G A 0.203894 5.1601e-06
9:104342722 G T 0.278581 -2.2790e-05
9:104342995 C T 0.139403 -9.8353e-06
9:104346684 G A 0.374511 -7.5234e-06
9:104352494 T C 0.180483 1.7255e-06
9:104355610 C G 0.035056 2.8044e-05
9:104355866 T C 0.055417 1.0414e-05
9:104359261 A G 1.455406 -1.4004e-05
9:104366055 G C 0.134188 -5.7997e-06
9:104369095 T G 1.935716 -1.2156e-05
9:104370456 T C 0.061520 2.3028e-05
9:104379800 C T 0.080916 -9.5026e-06
9:104381170 C T 0.952124 -5.9553e-06
9:104385711 T C 0.450898 5.8329e-06
9:104388112 C A 0.163776 -3.2378e-05
9:104412919 C T 0.031979 1.6713e-05
9:104419918 A G 0.119245 2.8384e-05
9:104423160 T C 0.074990 2.3541e-06
9:104433235 T C 0.811436 -1.3984e-05
9:104433255 T C 0.040155 -1.3812e-06
9:104433607 A G 0.067350 -1.0950e-05
9:104441242 G A 0.036534 1.4455e-05
9:104448861 A G 0.085213 -1.4328e-05
9:104449098 T C 0.578823 -1.5916e-05
9:104450496 A G 1.897584 -2.3438e-06
9:104457631 T G 0.143585 -6.0826e-05
9:104469798 A G 0.034515 8.8487e-06
9:104478928 C T 0.958444 4.3757e-05
9:104484908 T C 0.033056 -4.4469e-06
9:104498908 A G 1.021082 1.7921e-05
9:104499617 A G 0.037507 5.8469e-06
9:104504267 G T 0.075955 -2.2949e-05
9:104506632 A G 1.886449 7.7775e-06
9:104509584 T C 0.039108 -1.3717e-06
9:104515086 A G 0.132678 -1.8244e-05
9:104517795 A C 0.028956 3.0566e-06
9:104522208 G A 1.887048 6.6969e-06
9:104533281 C T 0.060602 -6.2064e-06
9:104543022 C T 0.377877 -4.5114e-06
9:104551116 T C 0.031744 7.5562e-06
9:104553765 C T 0.118242 -1.0210e-05
9:104553938 T C 0.306378 1.5828e-06
9:104554756 A G 0.450368 5.2878e-07
9:104555236 G T 0.167795 1.8229e-05
9:104556546 G A 0.038853 -1.1156e-06
9:104557345 G T 0.255330 1.5923e-05
9:104558585 A G 0.067235 1.4771e-05
9:104559202 G A 0.416743 1.0169e-06
9:104559817 G A 0.097826 -1.1598e-05
9:104563334 A G 0.697361 -9.3209e-06
9:104566348 A C 1.616415 -2.1292e-05
9:104574237 T C 0.230239 -7.3266e-05
9:104575539 T G 0.058620 -6.1609e-06
9:104586862 G A 0.041080 3.4803e-06
9:104589009 T C 0.077999 6.9568e-06
9:104594565 G A 0.022299 -2.0028e-06
9:104594799 T C 0.731332 -1.6950e-06
9:104595027 C T 0.468768 1.3661e-05
9:104597937 A G 1.801576 -4.7276e-05
9:104618241 T C 0.027049 2.4418e-05
9:104622397 A C 0.027879 2.2801e-05
9:104622868 A G 0.516640 3.6313e-05
9:104623443 C A 1.500892 -9.2621e-06
9:104624878 A G 0.075789 7.0844e-06
9:104625704 G A 0.321786 -1.4603e-05
9:104626607 A G 0.605757 -1.5672e-05
9:104626708 G A 0.191118 -8.4039e-06
9:104630136 C T 1.521784 -2.4328e-05
9:104631156 G A 0.461410 -5.2507e-06
9:104636695 T C 0.091979 4.8423e-05
9:104642305 G C 0.315432 -1.2473e-05
9:104643912 C T 0.056549 2.9771e-07
9:104648597 A G 0.149330 -6.5709e-06
9:104652159 A G 1.293136 -7.2075e-06
9:104654942 C T 0.087817 -8.7432e-06
9:104655744 T G 0.137081 5.3568e-06
9:104655862 G A 0.437989 1.7613e-07
9:104672988 G A 0.097167 -7.8037e-06
9:104677974 T C 0.043684 3.1322e-06
9:104678885 G A 0.250030 -1.2635e-05
9:104680159 T C 0.059069 -1.3508e-05
9:104682988 G A 0.416165 1.1762e-05
9:104683156 G T 0.272904 1.0701e-05
9:104694364 T C 0.060228 7.3453e-06
9:104704063 A C 0.074133 2.0342e-05
9:104713309 C T 0.029946 -8.5608e-06
9:104727795 A G 0.136850 -4.2971e-06
9:104728905 T C 0.512792 -1.4575e-05
9:104731776 G A 0.058603 -2.3930e-05
9:104734897 A G 0.089065 1.6712e-05
9:104740473 C T 0.615966 -2.8659e-05
9:104741789 A G 0.030425 -1.4106e-05
9:104756522 C T 0.377805 1.3702e-05
9:104756863 A G 0.125991 -3.3521e-05
9:104759787 G A 1.251526 -1.2566e-05
9:104760058 A G 1.100315 2.2819e-06
9:104760100 C T 0.032400 2.8063e-06
9:104765016 G A 0.041906 1.3729e-05
9:104766075 T C 1.903397 -9.2619e-06
9:104767741 G A 0.059259 -1.6703e-05
9:104771740 T C 0.117933 3.7706e-06
9:104772570 A C 0.105296 2.3186e-05
9:104781568 G A 0.101373 -2.6256e-05
9:104788544 C T 0.057399 1.0435e-05
9:104791433 A G 1.655748 -2.5539e-05
9:104795675 A G 0.511238 2.6943e-05
9:104808376 T C 0.178878 -1.2766e-05
9:104810165 T G 0.020467 -2.7597e-06
9:104834950 A G 0.664363 -6.2582e-07
9:104838634 G A 0.069686 -7.2572e-06
9:104846881 A G 0.122023 7.9384e-06
9:104863544 T C 1.267960 -1.8593e-05
9:104863842 T C 0.205502 8.9801e-06
9:104865617 G A 0.041702 -1.5472e-05
9:104868442 G A 0.869059 -2.0759e-05
9:104875127 G A 1.928209 -2.4199e-05
9:104877144 A G 0.287921 1.6783e-05
9:104877235 A G 0.102729 -3.2320e-05
9:104879699 C A 0.884352 -3.9140e-05
9:104897351 C T 0.079869 -4.2833e-05
9:104897685 A G 0.781493 -1.8541e-05
9:104919343 C A 0.092492 -3.6955e-06
9:104940801 A G 0.132426 -2.6747e-05
9:104940961 C G 0.521251 -3.5355e-05
9:104943443 T C 0.973281 -6.2299e-05
9:104945143 A C 0.665818 5.0642e-06
9:104945929 G A 0.319434 1.2313e-06
9:104947489 T C 1.359116 -3.0749e-05
9:104950281 C T 0.024135 4.0729e-06
9:104951113 A G 0.162875 -3.7369e-05
9:104959077 G A 0.207226 3.4251e-06
9:104963105 G A 0.040662 -1.0482e-05
9:104977287 T C 0.083846 -4.9342e-07
9:104977316 T C 1.351837 -1.8524e-05
9:104990394 T G 0.172667 -1.2205e-05
9:104993672 C T 0.130366 -4.7731e-05
9:104993984 A G 0.070550 9.8010e-06
9:104995680 A G 0.096324 1.1217e-05
9:104999388 C T 0.412137 -2.0015e-05
9:104999803 C G 0.107088 -1.4807e-05
9:105000062 C A 0.336331 -1.8641e-05
9:105000593 G T 0.064182 6.0985e-08
9:105002188 T C 0.025036 9.4569e-06
9:105003334 A C 0.080719 -5.7293e-06
9:105007757 C T 0.163389 9.7207e-06
9:105009360 T C 0.097470 2.4623e-05
9:105035402 C T 0.446519 -2.2899e-05
9:105035936 C A 0.615398 -1.4860e-05
9:105037839 G T 0.724720 7.0188e-06
9:105038250 C T 0.121870 -4.8573e-05
9:105042624 C A 0.235241 -1.4451e-05
9:105045370 A G 0.044279 -2.9348e-05
9:105045726 C A 0.522400 -1.3455e-05
9:105047538 G A 0.124236 -5.0662e-06
9:105047851 T C 0.313525 -7.3103e-06
9:105050664 T C 1.087311 -1.0101e-06
9:105056347 C T 0.367575 2.2212e-05
9:105062209 C T 0.062744 1.6925e-05
9:105073831 A G 0.261902 2.1632e-05
9:105085872 A G 0.235468 -2.2759e-05
9:105094260 T G 0.044085 -3.3667e-06
9:105108224 T C 0.881683 -8.6510e-06
9:105112878 A G 0.050899 -4.1911e-06
9:105123937 A G 0.080977 1.6113e-05
9:105127679 G C 0.248721 -1.3794e-05
9:105128818 C T 0.671519 -4.1291e-07
9:105131832 T C 0.067218 -1.4812e-04
9:105132844 T C 1.095858 -6.2170e-06
9:105140976 A G 1.000847 -3.7343e-06
9:105143496 T C 0.244593 2.5972e-07
9:105143745 G A 0.095940 -6.0540e-06
9:105144083 T C 0.935618 -8.0878e-06
9:105157768 G T 0.128116 -1.2814e-05
9:105159011 G A 0.064821 -1.0894e-05
9:105160020 G A 0.074133 -5.4320e-06
9:105163642 T C 0.033498 5.7294e-06
9:105171195 C A 0.243217 -6.6014e-06
9:105172580 G A 0.034712 7.1696e-06
9:105181680 T C 0.058450 5.9495e-06
9:105186094 C A 0.093165 -2.8449e-05
9:105194112 A G 0.973226 5.0958e-06
9:105198361 G A 0.238980 -1.2622e-05
9:105198550 G A 0.200552 1.9836e-05
9:105203247 T G 0.143167 -3.1521e-05
9:105216654 A G 0.570687 -2.3518e-05
9:105217996 G A 0.292902 1.7953e-05
9:105231221 C T 0.382925 2.9385e-06
9:105235428 G A 0.073973 1.6915e-05
9:105241161 T C 0.086546 -2.4743e-05
9:105252666 C A 0.368918 -3.9931e-06
9:105255706 C T 0.171994 2.6149e-05
9:105260263 C G 1.909952 3.5173e-05
9:105260546 A C 0.045687 1.5171e-05
9:105266273 C A 0.051806 -9.3905e-06
9:105271044 G A 0.047054 4.4816e-06
9:105275819 T C 0.022935 -1.1425e-05
9:105287575 C T 0.664094 1.3701e-05
9:105300181 A G 0.046183 1.2818e-05
9:105307824 T C 0.048152 -8.0520e-06
9:105309407 C T 0.466850 3.9625e-05
9:105309850 A G 0.055784 -1.8658e-05
9:105321871 T G 0.051497 -4.7704e-06
9:105331063 A G 0.030228 8.6099e-06
9:105340650 A C 0.139869 -3.8569e-05
9:105340677 A G 0.140566 -3.6850e-05
9:105341619 A C 0.177172 -2.3007e-05
9:105346840 C T 0.038139 2.1843e-05
9:105347447 A C 0.165558 -5.7548e-06
9:105347526 C T 0.058732 2.1998e-05
9:105353734 A G 1.820506 1.1272e-06
9:105354692 A C 0.175815 -2.8387e-05
9:105357058 C T 0.415934 2.5594e-05
9:105380258 C T 0.254739 -2.3310e-05
9:105390555 T C 0.177729 -2.4653e-05
9:105392349 A G 0.032377 1.6503e-05
9:105400809 G T 0.684486 -1.0810e-05
9:105405415 A G 0.687961 -1.5410e-05
9:105414408 G A 0.199189 1.0861e-05
9:105417668 G A 0.156218 -2.9576e-05
9:105419999 C T 0.430050 3.3842e-06
9:105421016 A G 0.251485 -2.0355e-05
9:105422608 C T 0.286503 -2.8849e-05
9:105422835 T G 0.233357 -1.4788e-05
9:105425207 G T 1.059561 1.3671e-05
9:105430670 G T 1.228111 1.6752e-05
9:105431805 A G 0.043127 6.0914e-05
9:105433197 G A 0.417128 4.0705e-06
9:105434323 G A 0.551920 1.9938e-05
9:105435059 G A 0.383789 7.9992e-05
9:105435441 C T 0.043032 5.0979e-07
9:105435589 A G 0.317873 -1.6614e-05
9:105443523 T C 0.039839 -9.5141e-06
9:105449096 C A 0.302968 7.2837e-05
9:105460736 A C 0.042474 -5.1923e-07
9:105463143 G A 0.657689 -1.9728e-05
9:105466312 G A 0.067442 2.0202e-05
9:105467585 T C 0.102297 1.7595e-06
9:105474035 G T 1.429207 -4.0456e-05
9:105478259 G A 0.137203 1.5006e-05
9:105489536 T C 0.209174 -7.9460e-06
9:105496957 G A 0.208277 -1.9561e-05
9:105499051 C T 0.121312 1.4044e-05
9:105502498 C T 0.260012 2.2295e-05
9:105509422 A G 0.206560 -3.2070e-05
9:105512192 T C 0.041893 7.8468e-06
9:105516001 T C 0.871538 -1.6353e-05
9:105523237 C T 0.255765 -3.0665e-05
9:105523269 C T 0.074966 1.5897e-05
9:105525211 G A 0.073943 2.4608e-05
9:105539760 G A 1.779117 8.9403e-06
9:105541360 A G 0.414887 1.3082e-05
9:105542832 C G 0.249081 -2.7236e-05
9:105551012 T C 0.066490 1.1759e-05
9:105560931 C T 1.024924 9.2779e-06
9:105561145 C T 0.296036 -1.6493e-05
9:105561483 T G 0.055098 -3.7726e-05
9:105588001 C T 0.063492 -1.3309e-05
9:105593380 G A 0.232378 -2.0214e-06
9:105604787 G T 0.078516 1.3807e-05
9:105607335 T G 0.152448 6.0843e-05
9:105608660 C A 0.501827 -1.6403e-05
9:105620972 C T 1.966580 -1.2111e-07
9:105626184 T C 0.065977 -1.0979e-05
9:105633255 C T 0.077322 -2.7569e-05
9:105639722 C T 0.020953 -1.0244e-07
9:105646846 A G 0.072341 -2.3585e-05
9:105650242 T C 0.104014 5.7502e-06
9:105658690 A C 0.878909 -7.1137e-06
9:105680489 T C 0.030918 2.4610e-05
9:105697991 C T 0.218269 3.8811e-06
9:105701228 T G 1.410182 1.0328e-05
9:105704084 A G 0.038704 -1.3706e-06
9:105706036 G T 0.910200 2.5713e-06
9:105711655 C T 0.125399 4.3022e-05
9:105729016 T C 1.698568 6.9419e-06
9:105734134 T C 0.033964 2.7099e-05
9:105735195 T C 0.503344 1.4949e-05
9:105738340 G T 0.080331 1.6594e-05
9:105752914 C T 0.219911 4.5126e-06
9:105757756 G A 1.847147 -1.6735e-06
9:105758377 A C 0.139661 6.9475e-06
9:105759232 A G 0.104249 2.9346e-05
9:105764116 C T 0.964339 -8.4359e-06
9:105773088 A G 0.502677 7.8997e-07
9:105779244 A G 1.435493 2.3779e-05
9:105779445 A G 0.249598 -4.8204e-05
9:105780450 C A 1.304556 2.8939e-05
9:105780616 A G 0.060371 -6.6682e-06
9:105788505 A C 0.455100 -1.1803e-05
9:105791858 T G 1.683531 -8.1762e-06
9:105794662 C T 0.376105 5.3558e-05
9:105794830 G A 0.136377 -4.7444e-06
9:105801900 G A 0.866234 -3.2760e-05
9:105805249 A G 0.857184 -2.9524e-05
9:105812577 T C 0.122615 -3.6989e-06
9:105816279 T G 0.732529 -2.4944e-05
9:105824863 C T 1.871861 -1.9363e-06
9:105835972 C T 0.063189 3.1785e-05
9:105837090 C T 0.021341 1.0721e-05
9:105837587 C T 0.702689 1.7504e-05
9:105840749 C T 0.083262 -1.5381e-05
9:105842362 C T 0.137883 3.8868e-06
9:105847555 C T 1.670768 -9.9566e-06
9:105847806 A G 0.285809 2.8638e-05
9:105854589 G A 0.285262 1.2821e-05
9:105857686 A G 0.299314 -1.3145e-05
9:105862251 A G 0.067072 -9.0269e-07
9:105863440 G A 0.103246 -6.2418e-05
9:105864747 C A 1.961497 -1.0887e-05
9:105868318 A G 0.053840 -1.1568e-05
9:105870504 G A 0.255184 2.0011e-05
9:105875380 G A 0.250417 1.8088e-05
9:105875656 C T 1.487232 1.1158e-05
9:105881012 C T 0.033101 1.5737e-05
9:105882776 A G 0.054972 2.5310e-05
9:105898182 C T 0.249928 9.0589e-06
9:105901777 G A 0.648156 -1.0278e-05
9:105904487 A C 0.107271 8.9822e-06
9:105931717 A G 0.063587 1.6574e-05
9:105934406 C T 0.071916 -1.2820e-05
9:105937450 G A 0.099584 -1.2477e-05
9:105941081 T C 0.462104 -9.5045e-06
9:105942403 G A 1.439203 3.2095e-05
9:105948643 C A 0.080015 2.3497e-05
9:105950702 A C 0.201643 6.7556e-05
9:105955711 A G 0.527306 -1.6020e-05
9:105956564 A G 0.046710 1.7789e-05
9:105956923 C T 1.484261 1.9277e-05
9:105969101 G A 0.273026 -8.5672e-06
9:105969283 G A 0.058001 8.9384e-07
9:105971928 C A 0.102896 6.7835e-06
9:105976900 C A 0.168648 -1.0922e-05
9:105977028 T C 0.185049 -2.6416e-05
9:105977052 G A 1.795222 -2.8190e-05
9:105979396 T C 0.027821 2.4295e-06
9:105982052 C T 0.917565 7.2213e-06
9:105982072 G A 0.023931 -2.9194e-05
9:105992967 C T 0.493267 -1.4957e-05
9:105999196 T C 1.107088 2.7439e-05
9:106005399 A G 0.372332 -1.1867e-06
9:106010889 T C 0.024710 -2.3187e-05
9:106010925 C A 0.030180 2.3773e-05
9:106013438 A G 0.037092 -1.2683e-06
9:106017998 C T 0.231120 3.0935e-05
9:106024220 C T 0.291494 -2.3093e-05
9:106033995 A G 0.158969 -1.2699e-05
9:106059160 C T 0.096133 -9.9733e-07
9:106067006 C A 0.190703 -9.7768e-06
9:106076808 T C 0.034739 -4.6381e-06
9:106084394 T C 0.218201 3.4307e-05
9:106091603 G T 0.044946 -1.2138e-06
9:106094082 T G 0.110923 -1.3295e-05
9:106106390 G T 0.651576 3.6238e-05
9:106123276 A T 0.021402 1.0573e-06
9:106138982 G A 0.159258 -1.8397e-05
9:106142712 C T 0.129309 -8.5528e-06
9:106148563 A G 0.025492 8.3784e-06
9:106149608 A G 1.901830 -1.3368e-06
9:106154141 T C 0.182785 -8.1689e-06
9:106163820 G A 0.081392 -5.9938e-06
9:106172590 C T 0.082646 -2.8730e-06
9:106173210 T G 0.320290 1.1088e-05
9:106184998 T C 0.061996 -1.6309e-05
9:106188872 G A 0.026002 3.0978e-05
9:106189254 A G 0.247286 1.7383e-05
9:106205827 A G 0.123135 -3.1037e-05
9:106210597 A G 0.022381 6.3292e-07
9:106212032 G A 0.053734 -7.8203e-06
9:106212665 T C 0.049804 1.5163e-05
9:106215609 T C 0.153815 1.5152e-05
9:106219016 T C 0.033305 8.5078e-06
9:106230949 T C 0.079784 -1.0135e-05
9:106241085 C T 1.401461 -5.0822e-06
9:106242837 T G 0.117137 -1.0420e-05
9:106254873 T C 0.233133 4.8256e-06
9:106259064 G A 0.360990 1.7867e-05
9:106263388 T C 0.033828 -1.9664e-05
9:106269124 C T 0.060357 -3.5213e-06
9:106286705 G A 0.367555 8.2981e-06
9:106288263 T C 0.964856 -9.4237e-06
9:106292172 G A 0.097741 2.2081e-05
9:106302114 T G 0.063349 1.6134e-05
9:106309806 A G 0.034566 1.4082e-05
9:106310984 G A 0.325768 -1.7242e-07
9:106312209 A G 0.065827 3.0387e-06
9:106313145 G C 0.170576 3.0115e-06
9:106325849 G A 0.107890 -1.7836e-05
9:106327086 A G 0.056005 -8.2158e-06
9:106338236 G T 1.127225 -1.4552e-05
9:106344921 T C 1.453989 5.0131e-06
9:106349434 T C 0.060190 1.2038e-05
9:106360504 G A 0.246395 -5.0158e-06
9:106364679 A C 0.046034 -2.1720e-05
9:106365117 A G 0.283351 -4.8559e-06
9:106375295 G A 0.292245 2.8832e-05
9:106377538 A G 0.274706 -8.1522e-06
9:106378479 A G 0.028426 -1.1201e-05
9:106379485 G A 0.076561 -6.7337e-07
9:106380535 T G 1.891862 1.6095e-05
9:106387762 T G 0.028168 -7.2135e-06
9:106393187 A G 0.044181 3.4866e-06
9:106394337 G A 0.062383 -1.2329e-05
9:106399247 T G 0.037163 2.3497e-06
9:106401707 C T 0.034797 1.0538e-05
9:106420345 G A 0.901949 1.3549e-05
9:106423369 A G 0.181874 1.5396e-05
9:106429325 A G 0.096613 2.8998e-05
9:106429592 C T 0.043086 5.4623e-06
9:106436307 A G 1.439179 -4.3505e-06
9:106436356 G A 0.902238 1.3175e-05
9:106436976 T G 0.026971 -4.5666e-06
9:106437686 A G 0.088310 6.4668e-06
9:106441405 G A 0.034369 -4.8048e-06
9:106442996 C T 0.098761 5.8287e-06
9:106443162 C T 1.889723 8.9418e-06
9:106451606 T G 0.553583 -2.2519e-05
9:106453141 G A 0.039129 -4.6943e-06
9:106460723 T C 0.571061 1.1805e-05
9:106461857 C T 0.131988 -1.0462e-06
9:106471657 A G 0.219969 -2.1333e-06
9:106483432 C T 0.634417 1.2201e-05
9:106484397 A G 0.105330 -4.5268e-06
9:106489115 C G 1.127510 -5.0614e-06
9:106489412 T C 0.051919 -1.9540e-06
9:106491119 G A 0.570429 2.3135e-05
9:106491601 C T 0.740631 1.1968e-05
9:106491687 C T 1.055597 2.1020e-05
9:106492361 T G 0.029847 1.9783e-05
9:106493088 G A 0.386519 -2.3402e-05
9:106493525 A G 0.092060 -4.3870e-06
9:106501424 T C 0.348366 -3.2465e-05
9:106517152 A G 0.104599 -6.9089e-06
9:106520727 A G 0.030785 -2.7655e-05
9:106525061 A G 0.527952 -7.9643e-06
9:106539597 C T 1.043667 -5.5325e-05
9:106543785 G A 0.031805 7.0557e-06
9:106544653 T C 0.110719 5.1853e-06
9:106546171 G A 0.026610 1.7712e-05
9:106546398 G A 0.048213 2.7598e-06
9:106551563 A G 0.120075 1.1614e-05
9:106553449 T C 0.217803 9.4411e-07
9:106557115 G A 0.093662 -7.2096e-06
9:106562252 A G 0.086203 -1.1975e-05
9:106566268 A G 0.031615 -8.0243e-06
9:106574076 C A 0.048645 -6.9919e-06
9:106577135 A G 0.711698 1.4111e-05
9:106580834 C G 1.965247 -1.7813e-05
9:106588608 C A 0.042899 -7.3469e-06
9:106596596 A G 0.737405 1.9761e-05
9:106597270 A G 0.042804 -2.3258e-05
9:106599356 G A 0.042970 9.4222e-06
9:106599495 C T 0.101318 -1.4033e-05
9:106610376 C T 0.297284 3.1900e-05
9:106616690 T C 0.087624 -1.9792e-05
9:106619257 A C 0.102005 -1.2556e-05
9:106621186 G A 0.148004 -9.7501e-06
9:106630523 A G 0.021936 -3.2530e-06
9:106631091 A G 0.488031 -3.2691e-05
9:106640117 C T 0.087216 -5.8999e-07
9:106642251 T C 0.022449 -2.9468e-05
9:106649939 C A 1.317316 -7.1492e-06
9:106657615 A G 0.023853 8.7494e-06
9:106659306 C G 0.190057 -1.5651e-05
9:106660221 C A 0.886065 -1.2094e-05
9:106663508 G A 0.038551 1.4457e-05
9:106664361 T C 0.024132 1.2422e-05
9:106664565 A G 0.048141 -2.5130e-06
9:106667817 G A 0.089402 -8.7264e-06
9:106675149 A G 0.091669 -1.9805e-05
9:106681498 C G 0.024870 8.4059e-06
9:106682002 A G 1.671689 5.3845e-06
9:106683687 A G 0.133616 7.6592e-06
9:106694165 T A 0.029303 -8.8072e-06
9:106701149 A G 0.024992 1.3841e-05
9:106708087 A C 1.484913 -8.2663e-06
9:106710446 A G 0.120962 -7.3406e-07
9:106712433 T C 0.439662 1.3565e-05
9:106719624 C A 0.255180 -2.6497e-06
9:106725673 G A 0.058195 -2.6074e-05
9:106730923 C A 0.105092 -4.1594e-06
9:106741410 C T 0.667130 2.6068e-06
9:106753755 C T 0.653058 2.1449e-06
9:106767051 A G 0.025570 4.1969e-06
9:106767133 A G 0.207896 -2.1586e-05
9:106768376 C T 0.060581 -4.7303e-06
9:106776640 C A 0.041648 -1.7316e-05
9:106789297 C T 0.232633 -1.9048e-06
9:106796945 C T 0.184774 -1.3400e-05
9:106797737 A C 0.133936 1.1199e-05
9:106799342 G A 0.026315 -1.6029e-05
9:106815484 G A 0.395110 -4.4981e-06
9:106822784 A G 0.059776 5.3761e-06
9:106836582 T C 0.048311 -6.1760e-06
9:106845525 A G 0.268447 -4.9115e-06
9:106849563 T G 0.404528 1.5449e-05
9:106856452 A G 1.099921 -2.2829e-06
9:106861281 A G 1.095848 -4.6935e-06
9:106865610 G A 0.052248 1.2447e-06
9:106870585 T C 1.682205 -5.6826e-06
9:106904446 A G 0.023381 -1.2659e-05
9:106927696 G A 0.050052 1.9241e-05
9:106928402 A G 1.100754 -1.2878e-05
9:106944288 A G 0.276514 -1.3056e-05
9:106946797 A G 0.027100 -1.8255e-05
9:106956303 A G 0.138458 -1.1771e-05
9:106959243 G A 0.810477 -6.0239e-07
9:106964869 T C 0.041967 2.1403e-05
9:106974902 T C 1.100835 -1.0816e-05
9:106984296 G A 0.041750 -1.5752e-05
9:106985584 T A 0.149524 2.3941e-06
9:106987143 C T 1.736939 -6.1784e-06
9:106991539 A G 1.085563 -1.2059e-05
9:106992615 G A 0.043504 -3.1267e-06
9:107008675 C T 0.075530 2.4585e-07
9:107024516 A G 0.254817 -1.5029e-05
9:107038498 C T 0.260205 -1.5649e-05
9:107038588 C G 0.393910 -7.7013e-06
9:107040133 C T 0.038863 -1.3977e-05
9:107041827 C T 0.287336 -2.4575e-06
9:107054700 C T 0.208280 -3.2581e-06
9:107056857 C T 0.488449 -3.1165e-05
9:107057576 T A 0.779032 2.1513e-05
9:107059946 C T 1.525368 2.7140e-05
9:107075826 T C 0.875702 -1.0446e-05
9:107088358 G A 0.333254 -2.0376e-05
9:107093272 C T 0.082204 -1.8533e-05
9:107093415 A G 0.033342 -7.6687e-06
9:107094181 A G 0.029055 1.9790e-05
9:107094316 G A 0.414183 3.9677e-06
9:107095936 A G 0.081841 1.8294e-05
9:107097929 T C 1.340914 -5.0886e-06
9:107100866 T C 0.081960 3.4332e-05
9:107112147 A G 0.037792 -3.3784e-05
9:107113739 T C 1.701768 -3.1513e-05
9:107114285 G A 0.331282 -1.5381e-05
9:107116190 G A 0.046785 -1.3825e-05
9:107121314 C T 0.026882 4.7774e-06
9:107128838 A C 1.503769 9.3281e-06
9:107130684 C T 1.873275 -1.7196e-05
9:107134501 C T 0.043593 -7.1758e-06
9:107135657 C G 0.028725 7.9144e-06
9:107138696 T C 0.043735 8.5794e-07
9:107142908 A G 0.074895 3.7600e-06
9:107144901 G A 0.061537 2.6713e-05
9:107145154 A G 0.066749 -1.3204e-05
9:107147996 A G 0.024798 -9.6711e-06
9:107166090 A G 1.446159 8.3533e-06
9:107172600 T G 0.043606 2.0013e-05
9:107193199 A G 0.025601 5.2980e-06
9:107194171 G A 0.256435 -1.7361e-05
9:107210680 A G 0.029544 1.7679e-05
9:107216070 T C 0.086712 -2.3050e-05
9:107230263 G A 1.856762 -3.4606e-06
9:107246159 G A 0.067597 -1.4009e-05
9:107248207 C T 0.054370 1.7274e-05
9:107248350 T C 0.139338 -6.2776e-06
9:107259897 T C 0.666464 8.9537e-06
9:107262106 C T 0.181782 7.1745e-06
9:107262950 A G 0.027222 -4.7955e-07
9:107266833 A G 0.024190 -2.4457e-05
9:107266943 A G 1.405847 -4.1003e-05
9:107267304 T C 1.188224 -4.2595e-05
9:107267352 C T 0.183587 7.3543e-06
9:107268432 G T 1.391551 -4.4950e-05
9:107270237 C G 0.142616 -1.2248e-05
9:107277010 C T 0.072171 1.7520e-06
9:107284126 A G 0.725736 -4.5524e-05
9:107288995 G A 0.045694 -1.1741e-05
9:107292997 A C 0.677449 -7.3377e-06
9:107293842 C T 0.181357 1.0559e-05
9:107299001 A C 0.180350 1.3265e-05
9:107299351 A G 0.229760 7.3670e-06
9:107306713 A G 0.328640 1.3946e-05
9:107312292 T C 0.041117 2.6532e-06
9:107313236 C T 0.055118 -6.1830e-06
9:107315104 T C 1.284453 1.1846e-05
9:107320126 A G 0.191043 -5.6046e-07
9:107331504 A C 0.889921 -2.0573e-05
9:107332138 T C 0.028164 -3.3047e-06
9:107341778 C A 0.160696 -6.2500e-06
9:107349021 C T 0.049668 8.0698e-06
9:107358520 C T 0.053415 -4.5257e-06
9:107360922 G A 0.890291 -1.8223e-05
9:107366346 G T 0.065290 3.0594e-06
9:107367841 T A 0.408145 -1.6252e-05
9:107372721 A G 0.407544 -1.7440e-05
9:107381410 G C 0.055675 3.8518e-06
9:107382511 T C 0.482387 -4.8217e-06
9:107395026 T C 0.569188 -1.9920e-05
9:107413031 C T 0.058144 2.5096e-05
9:107419241 C T 0.560148 -1.6112e-05
9:107423924 T C 0.488487 -6.4508e-06
9:107424241 A G 0.167621 -4.3467e-06
9:107435135 G T 0.050729 6.9567e-06
9:107446854 G A 0.052031 -2.3316e-05
9:107447308 T G 0.177117 -1.3326e-05
9:107456763 C T 0.442732 -2.3829e-06
9:107456892 G C 0.174020 -7.4921e-06
9:107457275 C A 0.619743 -1.1531e-05
9:107457532 T C 1.067143 -5.2784e-06
9:107457725 A G 0.449603 6.4002e-06
9:107464779 A G 1.305396 -2.1878e-06
9:107473898 A G 0.067786 5.0390e-06
9:107474846 T C 0.029925 1.7323e-05
9:107475694 G A 0.057301 7.5819e-06
9:107484679 C G 0.157272 -5.4033e-06
9:107485120 C T 0.038003 2.2109e-05
9:107501880 C T 0.028919 -3.3626e-05
9:107502019 C T 0.136380 -7.8804e-06
9:107505000 C T 1.482533 2.2787e-05
9:107514798 A G 0.030350 -1.2297e-05
9:107516169 T C 1.253878 -1.2702e-06
9:107526127 G C 0.026321 6.8682e-06
9:107533175 G C 0.410515 2.4193e-05
9:107537715 T C 0.077751 -4.7331e-06
9:107538407 A G 0.066701 1.5697e-05
9:107540284 T C 1.658148 1.4981e-05
9:107546901 G A 0.553325 -2.0844e-05
9:107547273 T C 0.025563 2.1628e-05
9:107548818 G A 0.117641 -2.1574e-05
9:107549827 A G 0.195017 -3.1726e-05
9:107551538 T C 0.624575 2.4936e-05
9:107555711 G C 0.212734 -1.1132e-05
9:107558983 A C 0.161019 -1.4542e-05
9:107559059 A G 1.794715 2.5870e-05
9:107562804 C T 1.528679 2.9637e-05
9:107566930 A C 0.047193 2.3583e-05
9:107571241 T C 1.373549 2.4942e-05
9:107576246 A G 0.389548 -1.6559e-05
9:107578401 T C 0.037044 1.9536e-05
9:107579472 C A 0.094797 -2.5550e-06
9:107579632 G C 0.060289 -1.2610e-05
9:107580480 T C 0.030534 1.1413e-05
9:107580659 T C 0.146607 1.5215e-05
9:107585213 T C 0.075867 1.2542e-05
9:107586753 C T 0.253668 -1.4191e-05
9:107587325 A G 0.124094 -3.8044e-06
9:107589134 T A 0.308792 -7.4540e-06
9:107589255 T C 0.056158 4.9602e-06
9:107591272 T G 0.238613 -1.6359e-05
9:107591478 A G 0.125885 -5.2547e-06
9:107592356 T C 0.116271 -2.8482e-05
9:107594364 G A 0.347044 -4.5279e-06
9:107598740 T C 1.161271 8.6321e-06
9:107599390 A G 0.131458 -1.1751e-05
9:107604104 G A 0.213873 1.7689e-05
9:107604957 C T 0.143867 1.5985e-05
9:107609121 C A 0.049886 -1.6767e-06
9:107609476 G C 0.268110 1.4060e-05
9:107614132 T C 0.030160 2.0789e-05
9:107617337 T C 0.266060 -2.0243e-05
9:107621638 G A 0.534184 -8.9151e-06
9:107624209 T C 0.086831 -1.2978e-06
9:107624242 G A 0.222767 -3.5981e-05
9:107625932 G A 0.059922 -1.4348e-05
9:107626542 T C 0.047353 -1.0919e-05
9:107628188 A G 0.585103 -3.3850e-06
9:107628400 T C 0.026641 -1.7169e-05
9:107628733 C A 0.114506 5.1709e-06
9:107629336 T C 0.305083 -1.1815e-06
9:107630859 T C 0.044565 -4.7138e-06
9:107632644 A G 0.389072 1.0092e-05
9:107633623 C G 0.437275 -1.2658e-05
9:107633845 G A 0.086318 1.4324e-05
9:107635869 T C 0.866265 -1.0630e-06
9:107647220 T C 0.733933 1.2061e-06
9:107647655 A G 0.242724 3.1172e-06
9:107647992 T C 0.030918 -1.9475e-05
9:107650676 G A 0.043083 1.5555e-05
9:107653426 A G 0.226986 -7.1548e-06
9:107657070 A G 0.276671 9.0036e-06
9:107661049 T C 0.057250 4.2861e-06
9:107662134 T C 0.057797 -3.4662e-05
9:107664111 T C 0.064127 -1.6455e-05
9:107664301 T C 0.506240 1.1901e-05
9:107665739 A G 0.502018 6.5986e-06
9:107666414 C T 0.934033 -9.6208e-06
9:107669732 G A 0.035868 1.7190e-05
9:107674114 T G 0.054186 7.3203e-06
9:107676940 G A 0.162814 7.2040e-06
9:107677289 G A 0.386169 1.8851e-05
9:107679425 G T 0.163501 2.2890e-05
9:107680458 T C 1.562368 3.9357e-05
9:107680553 A G 0.176084 -1.1104e-05
9:107680639 G T 0.134820 -1.8887e-05
9:107682517 C T 1.798336 -9.8655e-06
9:107684419 C T 0.198111 6.6935e-06
9:107686354 G A 0.243346 9.5309e-06
9:107687104 T C 0.884188 -1.8228e-05
9:107688059 A G 0.378516 -2.5464e-05
9:107688629 C A 0.967202 1.0262e-06
9:107688892 T C 0.234438 3.0118e-06
9:107695882 A G 0.158578 -1.9491e-06
9:107698606 G A 0.040978 -2.6426e-05
9:107699196 T G 1.389728 -4.3381e-06
9:107700958 G A 0.401573 -6.2554e-06
9:107701798 T C 0.020967 -1.0658e-06
9:107706188 T C 0.403702 -2.9635e-06
9:107715128 A C 0.220856 2.6966e-06
9:107717705 T C 0.280764 1.5379e-05
9:107718076 T C 0.159336 -6.8411e-06
9:107719241 T C 0.053105 1.2936e-06
9:107720443 G T 0.050555 4.6591e-06
9:107729080 A G 0.165242 1.0729e-05
9:107730841 G T 0.347115 -2.0654e-06
9:107735920 A C 0.235207 -6.8567e-06
9:107736318 T C 1.128945 -1.8464e-05
9:107737243 A G 0.093944 -9.6956e-07
9:107739681 C T 0.060731 2.8943e-06
9:107743189 T C 0.438958 -1.2489e-05
9:107749399 C T 0.361503 -2.8906e-05
9:107749439 A G 0.183750 -9.8292e-06
9:107751277 C A 0.031452 -9.1911e-06
9:107755557 C T 0.025380 2.9645e-06
9:107756098 A G 0.113058 6.6691e-06
9:107757386 A G 0.028572 -3.6157e-07
9:107766904 G A 1.312824 -6.1970e-06
9:107769868 C T 0.215219 4.1623e-05
9:107778386 T G 0.330079 -4.1302e-06
9:107779297 G A 0.060673 1.6895e-05
9:107782168 T G 0.222209 1.1020e-05
9:107787404 A C 1.604675 -1.0495e-05
9:107795075 G A 0.064484 2.5923e-05
9:107806113 A G 0.038466 -2.7005e-06
9:107809019 G T 1.318189 1.5644e-05
9:107813175 T C 0.160121 2.0056e-05
9:107813229 T C 0.069945 -1.6485e-05
9:107813297 A G 1.358725 -4.7839e-06
9:107813550 C T 0.028739 -3.2215e-06
9:107813831 A G 0.072882 5.7225e-06
9:107814469 G C 0.575536 -1.6196e-05
9:107818567 C T 0.392023 -2.1515e-05
9:107820069 A G 0.109335 2.2226e-05
9:107820817 A G 0.126171 3.9653e-06
9:107823288 G A 0.022830 6.3425e-06
9:107826092 A G 0.243040 -1.7577e-05
9:107827419 A G 0.227292 -1.0020e-05
9:107830552 G A 0.120799 4.6721e-07
9:107833225 A G 0.082113 1.6381e-05
9:107839841 C T 1.101145 1.4760e-05
9:107842490 A G 1.627645 -1.7756e-05
9:107844037 T C 0.084608 4.2959e-06
9:107851157 T C 0.472463 -1.8097e-05
9:107851540 C A 0.219496 -2.5034e-05
9:107852096 A G 0.066518 1.8495e-05
9:107864819 G T 0.459989 1.6995e-06
9:107865251 G A 0.281091 6.6618e-06
9:107866664 T C 0.045024 2.0422e-05
9:107873197 C T 1.467336 2.7103e-07
9:107876666 C T 0.136737 -1.1308e-05
9:107878643 A G 0.104749 -1.5385e-05
9:107878896 A G 0.352511 -8.4109e-06
9:107888185 A G 0.109988 -8.9531e-06
9:107897568 G T 0.208096 -2.7055e-06
9:107900798 A G 0.192012 9.4722e-07
9:107901019 C T 0.093974 1.2361e-05
9:107905472 T G 0.075462 1.0419e-05
9:107909127 C A 0.032285 -1.6536e-05
9:107909870 T C 0.023853 -2.2949e-05
9:107915673 T C 0.036521 -4.6551e-06
9:107919097 T C 0.076006 1.4909e-05
9:107921162 C G 0.218282 -3.7452e-05
9:107921324 A C 0.094185 -1.4334e-05
9:107921428 A C 0.078689 -1.3361e-05
9:107923165 A C 0.030724 -2.1289e-07
9:107925059 C T 0.067106 9.0992e-06
9:107925421 T C 0.104942 -7.8520e-06
9:107929206 T C 0.215658 -2.4165e-05
9:107930484 C T 0.330891 -2.1695e-05
9:107931205 G C 0.029527 1.4263e-06
9:107933059 A G 0.225826 5.9465e-06
9:107939958 A G 0.083306 -3.0035e-05
9:107940628 A G 1.012685 3.1692e-05
9:107943718 C A 0.091805 4.7970e-06
9:107944544 G A 0.031227 -5.7903e-06
9:107951588 A G 1.368752 7.3918e-06
9:107955242 A G 0.124600 -7.8572e-06
9:107956699 A G 0.039526 -2.9225e-06
9:107961947 C T 0.066246 -2.7436e-05
9:107970578 C T 0.252046 -8.8233e-07
9:107973934 G A 0.089116 4.9096e-06
9:107974737 G A 0.140674 -1.0397e-05
9:107975633 A G 0.026546 -5.7463e-06
9:107976853 T G 0.032638 6.9798e-06
9:107978563 T C 0.378043 -1.1712e-05
9:107981218 A G 0.078995 -6.4070e-06
9:107985487 A G 0.028385 1.9775e-05
9:107991372 T C 1.956149 1.8492e-05
9:107996488 T A 0.042029 -2.1133e-05
9:107997242 T C 0.190441 1.0526e-05
9:108003520 C T 0.031176 4.9193e-06
9:108012893 C G 0.078349 2.4383e-05
9:108016562 T C 0.045167 6.4380e-06
9:108023845 G C 0.086702 6.9797e-07
9:108037717 C A 0.410933 3.8361e-06
9:108046974 G C 0.095345 -1.0925e-05
9:108057105 T C 0.158551 9.1637e-06
9:108073077 G A 0.059752 9.0154e-06
9:108073693 T G 0.083642 -7.4834e-06
9:108084792 A G 0.431526 5.3999e-06
9:108086247 C T 0.075241 -2.6109e-05
9:108087851 A G 0.245773 8.4983e-06
9:108096748 G A 0.058960 9.2923e-06
9:108111932 A G 0.054343 -1.7224e-05
9:108118569 G A 0.034172 -3.1617e-06
9:108129480 A C 0.046173 5.3506e-06
9:108129983 G C 0.090275 5.8383e-06
9:108143420 G A 0.051647 5.5255e-06
9:108147763 G T 0.192801 3.3605e-06
9:108149850 G A 0.146186 8.2909e-07
9:108155292 A G 0.020008 -1.9462e-05
9:108158268 A G 0.060037 -1.0340e-05
9:108159876 C A 0.142694 3.0657e-06
9:108160404 C T 0.183097 -5.6665e-06
9:108169566 T C 0.057369 7.3796e-06
9:108185371 C T 0.107227 7.5350e-08
9:108188597 G A 0.036490 1.0410e-05
9:108194940 C T 0.059779 -9.2360e-06
9:108205262 T G 1.551645 -1.3829e-05
9:108211179 G A 0.165432 -6.7185e-07
9:108221369 A T 0.642396 2.2492e-05
9:108230424 C A 0.021494 9.6371e-06
9:108234207 G A 0.103671 -4.7984e-06
9:108234294 G A 0.129292 2.6990e-05
9:108258284 G A 0.048546 -1.1968e-05
9:108264781 A G 1.263904 1.1756e-05
9:108269479 T C 1.851581 1.1558e-06
9:108273132 T C 0.073657 3.7799e-07
9:108313568 G A 0.094950 -2.3606e-05
9:108314499 T C 0.237556 1.0846e-05
9:108315271 T G 0.294125 4.0161e-05
9:108315577 G A 0.068061 -5.7993e-05
9:108317449 C A 0.159639 -8.0977e-06
9:108322535 T C 0.055077 -6.4539e-06
9:108334430 G T 0.094614 1.4745e-05
9:108335541 C T 0.119089 8.8117e-06
9:108354401 T G 1.897815 -6.6527e-06
9:108360647 A G 0.043963 8.6526e-06
9:108363426 T C 0.054384 -8.2815e-06
9:108366499 A G 0.021347 -1.0947e-05
9:108373184 A C 0.204663 -1.5352e-05
9:108378797 T G 0.022857 -9.1869e-06
9:108380417 G A 0.083595 5.2442e-06
9:108391568 A G 0.027202 -4.3379e-06
9:108394893 G A 0.645351 1.7641e-05
9:108407034 C T 0.131645 1.6231e-06
9:108408767 A T 0.073984 3.5958e-05
9:108414390 G A 0.113731 -2.2123e-05
9:108414445 A G 0.587442 -6.3057e-06
9:108417515 G A 0.177243 -1.4043e-05
9:108420565 C T 0.112347 8.2041e-06
9:108423667 G A 0.386458 1.2914e-05
9:108427062 T C 0.149885 -6.5283e-06
9:108430244 A G 0.079161 7.5367e-09
9:108439562 T C 0.076792 1.3654e-05
9:108440542 C T 0.115587 1.0415e-05
9:108443145 T C 0.091204 -1.8591e-05
9:108448579 G A 0.558479 -1.7926e-05
9:108454343 G A 0.539922 -1.5831e-05
9:108457806 G A 0.563476 -2.3243e-05
9:108458017 G A 0.556378 -2.2606e-05
9:108461338 G A 0.652725 1.5729e-05
9:108463533 A G 0.034549 -4.9926e-06
9:108485174 A G 0.046119 8.5609e-07
9:108497654 G T 0.175053 -1.0127e-05
9:108497865 G C 0.051198 1.2552e-06
9:108514238 A G 0.058848 1.6926e-07
9:108530244 C T 0.114401 5.8833e-06
9:108531858 A C 1.941091 -2.3825e-05
9:108559402 G T 0.053561 -3.8712e-06
9:108568766 C A 0.171161 -1.3904e-05
9:108597465 G T 0.182819 -3.3450e-06
9:108599967 A G 0.149548 -4.7300e-06
9:108613547 A G 1.780127 -1.1461e-05
9:108626059 C T 1.899885 -1.8202e-05
9:108631950 A G 0.243764 -1.0884e-05
9:108635008 G C 0.426586 2.4561e-05
9:108638540 T C 0.086617 2.9287e-06
9:108641374 C T 0.375776 -4.9342e-07
9:108643176 T G 1.648574 -9.4696e-06
9:108655096 T G 0.150446 -2.6155e-05
9:108668430 G T 0.064372 6.1454e-06
9:108670961 T C 0.057889 -8.3344e-06
9:108672393 C T 0.179725 1.2376e-05
9:108681025 T G 0.026648 7.7636e-06
9:108683134 A C 0.129642 1.5416e-06
9:108687890 T C 0.027239 1.8573e-05
9:108692182 A G 0.342032 2.7677e-05
9:108693438 T G 0.053272 -1.0677e-05
9:108694397 G A 0.486997 2.6488e-05
9:108704354 A G 0.145699 1.1516e-05
9:108724048 C A 0.089215 4.5115e-06
9:108725567 C T 0.265173 -6.3437e-06
9:108726833 T C 0.042277 -7.6637e-06
9:108732469 C T 1.232024 -1.5962e-05
9:108734684 A G 0.060085 3.1120e-05
9:108741663 T C 0.090908 2.3713e-06
9:108747182 T C 0.031044 -1.5181e-06
9:108747955 C T 0.151075 -2.0428e-05
9:108748278 A C 0.058249 -1.6538e-05
9:108752587 A G 0.049658 -8.2097e-06
9:108758571 C G 1.956962 -3.9272e-08
9:108761012 C T 0.347418 2.3996e-05
9:108762006 A C 0.057148 -5.6302e-06
9:108771788 T C 0.048855 2.9089e-05
9:108776326 T C 0.043035 -6.8817e-06
9:108779343 T A 0.041740 1.7381e-05
9:108797842 A C 0.086787 3.4533e-05
9:108801188 C T 0.026655 2.6231e-05
9:108818234 G C 0.082469 -4.3898e-06
9:108823761 A G 0.316867 1.9592e-05
9:108847487 A G 0.053918 -1.2049e-05
9:108848288 C T 0.243730 -5.8537e-07
9:108848520 T C 0.072889 -5.6708e-06
9:108862046 T C 0.676565 9.0185e-06
9:108865282 G T 0.058956 2.4242e-05
9:108877479 A G 0.053241 -6.8599e-06
9:108884920 A G 0.062883 -1.0713e-05
9:108886471 A C 0.113404 -2.1667e-05
9:108890236 G T 0.067616 1.5780e-05
9:108894813 C G 1.691133 1.6826e-05
9:108900794 G A 1.622484 1.2856e-05
9:108901837 G A 0.037044 9.5867e-06
9:108902293 A G 0.097986 -2.0920e-05
9:108904105 G A 0.098343 2.7380e-05
9:108904150 G A 0.021011 -1.3749e-05
9:108912741 G A 0.079495 2.1542e-05
9:108922927 G A 0.035198 -8.2349e-06
9:108923536 A G 0.137924 4.3046e-06
9:108924332 A C 0.049593 -8.4655e-06
9:108926426 A G 0.061659 -1.6802e-05
9:108936674 C T 0.952916 3.0844e-07
9:108938329 G C 1.963160 1.3445e-06
9:108964512 G A 0.037374 2.4270e-05
9:108967088 A C 0.630681 9.7407e-06
9:108996903 G A 0.029674 3.2475e-06
9:109006118 G A 0.065351 2.2375e-05
9:109008184 C T 0.116298 -1.2203e-05
9:109029019 C T 0.039169 1.7955e-05
9:109030892 A G 0.136996 -7.2299e-07
9:109033368 T C 0.024890 -2.7864e-05
9:109051126 C T 0.073749 3.0730e-05
9:109060830 C T 1.554491 -2.7386e-05
9:109063830 G A 0.077550 6.1844e-06
9:109065718 A G 1.396725 -3.7260e-06
9:109067561 G A 1.557387 -2.5908e-05
9:109067850 G A 0.053309 1.9361e-05
9:109068507 G A 0.060765 -6.9199e-06
9:109071385 A C 0.141885 -2.9130e-05
9:109075811 A G 0.051793 1.9130e-06
9:109077895 A G 0.088868 1.8865e-05
9:109085154 A C 0.037724 -1.3247e-05
9:109093406 A G 0.100064 -1.0105e-05
9:109094060 A G 0.055920 -4.4667e-06
9:109101019 G T 0.062237 3.5765e-06
9:109102884 C T 0.343212 4.5835e-06
9:109105261 T C 0.051827 1.4946e-05
9:109115098 T C 0.078023 -9.8525e-06
9:109119357 T A 0.086162 4.1696e-07
9:109132181 A G 1.901718 -1.8989e-05
9:109134658 G A 0.136013 -3.0612e-06
9:109141068 T C 0.075197 3.3814e-06
9:109146389 A G 0.050209 -7.2007e-07
9:109149490 C A 1.371822 -9.8188e-07
9:109153027 C T 0.383690 -7.7665e-06
9:109153228 A G 0.049648 -6.4972e-06
9:109153244 C G 1.784665 2.8921e-05
9:109154103 A G 0.046996 2.2573e-05
9:109154569 G T 0.040635 -2.1021e-05
9:109155467 A G 1.895622 -1.9579e-05
9:109158155 T C 0.139107 -2.2316e-05
9:109158354 C T 0.036225 1.6999e-06
9:109162426 A G 0.058814 -3.2400e-05
9:109162816 G A 1.377319 1.8557e-06
9:109164520 T C 0.051946 -6.9924e-06
9:109168963 T G 0.035005 1.1414e-05
9:109173779 T G 0.041631 -6.1445e-06
9:109175237 A C 0.167003 -2.3182e-06
9:109176083 G A 0.347724 1.7587e-05
9:109177722 A G 0.968623 -8.8596e-06
9:109186227 A G 0.045711 -8.4730e-06
9:109187743 T C 0.216300 5.1356e-07
9:109191684 G A 0.063539 -2.8385e-05
9:109196180 G A 0.060643 -1.9649e-05
9:109197082 A G 1.051484 -8.3906e-07
9:109197734 C G 0.071498 -5.0487e-06
9:109205591 G A 0.173391 -3.1396e-06
9:109212301 G A 0.195775 4.7821e-05
9:109216105 C G 0.918561 -1.3677e-05
9:109224801 C T 0.045758 -4.2045e-06
9:109227890 C A 0.157187 1.0406e-05
9:109228254 G A 0.325642 3.8432e-05
9:109230511 C G 0.050341 2.7787e-05
9:109232855 T C 0.028813 1.9418e-07
9:109240561 C A 0.259879 -6.9910e-07
9:109245178 T C 0.581591 -1.6968e-05
9:109245779 T C 0.050940 6.9903e-06
9:109254458 C T 0.870844 -1.8991e-05
9:109262563 G T 1.223018 -3.6427e-06
9:109264566 T C 1.920754 -4.5065e-06
9:109273253 T C 0.779545 -1.8594e-05
9:109276280 G A 0.103790 -4.5878e-06
9:109276620 G T 1.088232 3.3918e-05
9:109278799 T G 0.051191 -5.9832e-06
9:109279806 T C 0.266301 2.0413e-05
9:109290710 A G 0.256710 1.6240e-05
9:109290849 T C 1.862654 3.1110e-05
9:109291610 C T 1.869144 2.8352e-05
9:109292568 G A 1.501042 1.9726e-05
9:109294212 G A 0.761247 -4.9380e-06
9:109296536 A C 0.945746 -1.4239e-05
9:109297588 C T 1.186137 -3.1669e-06
9:109297876 A C 1.095423 1.5890e-05
9:109309073 T C 0.035379 7.0043e-08
9:109317378 T G 0.643335 -1.2021e-05
9:109319408 A G 0.036079 3.0917e-06
9:109321818 T C 0.532113 -1.3359e-05
9:109334184 T C 0.357927 -1.9556e-05
9:109339954 C T 0.056124 -4.3181e-06
9:109343818 T G 0.041189 -1.7595e-06
9:109349099 G A 0.128269 3.4944e-06
9:109353352 G A 0.041974 -2.8384e-05
9:109374424 C T 0.176318 2.4505e-06
9:109375285 A G 0.717063 -9.7306e-06
9:109376367 C A 0.097568 -1.7302e-05
9:109377753 A G 0.030908 3.9017e-06
9:109378971 C T 0.485583 -9.2998e-06
9:109381754 G A 0.063029 9.2708e-07
9:109385877 A G 0.029422 2.1080e-05
9:109390054 A G 0.025182 5.1052e-07
9:109390820 C T 0.977925 2.0439e-06
9:109406273 A G 0.095470 2.4957e-05
9:109407344 G A 0.525494 -1.1159e-05
9:109409590 T C 0.064039 -5.3461e-06
9:109411877 T C 0.052782 1.5166e-05
9:109412469 C A 0.240966 1.5193e-05
9:109417359 G A 0.767411 2.1416e-05
9:109418599 T C 0.043151 -1.4348e-05
9:109424852 C T 0.167271 -6.0696e-06
9:109428796 G T 0.098622 4.9871e-06
9:109438311 T C 0.044177 -2.0534e-07
9:109448677 T C 0.076380 5.1803e-06
9:109456629 A G 0.045218 -1.3809e-05
9:109469979 A G 0.027076 -1.3799e-05
9:109470414 C T 0.149490 3.7952e-06
9:109476053 C A 0.226687 -9.5876e-06
9:109481195 A G 0.062152 -1.7555e-05
9:109483517 T G 0.755815 -6.6549e-06
9:109490307 A G 0.752105 -5.2775e-06
9:109493465 G A 0.042474 -4.1170e-06
9:109497466 G T 0.088984 2.9444e-05
9:109497660 C T 0.080205 -4.7883e-06
9:109508320 A C 0.900069 -1.5916e-05
9:109509402 T C 0.392496 -1.1236e-05
9:109512910 A G 0.259563 9.7880e-06
9:109519849 T C 0.422214 6.1928e-06
9:109520821 G A 1.116427 2.5956e-06
9:109522849 G A 0.120231 -2.9837e-05
9:109525170 G A 0.044874 -1.2458e-05
9:109529019 G A 0.234788 5.4917e-06
9:109538577 G T 0.268678 -4.5674e-06
9:109539832 T C 0.077567 -8.2354e-06
9:109539888 C T 0.093614 1.2951e-06
9:109541819 A G 0.036395 -2.3601e-06
9:109546235 C T 1.747312 -2.0227e-05
9:109550497 A G 1.778519 -9.9738e-06
9:109556676 C G 0.031537 -9.8096e-07
9:109587395 A G 0.067517 1.0393e-06
9:109599046 A G 0.458051 -9.0847e-06
9:109600191 T C 0.054278 1.0067e-05
9:109614859 G A 0.108475 2.4425e-08
9:109615601 C A 0.144574 -4.0339e-06
9:109616379 G A 0.137972 1.4004e-05
9:109626812 C T 0.051171 6.8384e-06
9:109632353 A G 0.450643 -1.9716e-06
9:109637284 G A 0.399459 -1.0298e-05
9:109637397 T C 0.141735 1.5640e-05
9:109647919 G A 0.371832 -7.7359e-06
9:109655223 A G 0.054996 1.0479e-05
9:109672599 T G 0.060789 6.8589e-06
9:109677797 G A 0.234700 -8.7512e-06
9:109684721 T C 0.047288 2.9370e-06
9:109687288 C T 0.184097 2.2319e-06
9:109689752 T C 0.295343 3.0905e-05
9:109689972 T C 0.036140 -2.8085e-05
9:109691521 A G 0.022813 -3.8256e-06
9:109691676 G A 0.718964 1.7120e-05
9:109692680 G A 0.022646 1.3096e-05
9:109694584 C T 0.028331 4.1453e-07
9:109695950 G T 0.198478 -1.7245e-06
9:109697002 A T 0.175550 2.0027e-05
9:109700412 A G 0.103079 -3.3859e-05
9:109707818 T C 0.051599 1.3212e-05
9:109708278 T G 0.057369 1.0352e-05
9:109709621 A G 0.027525 1.1103e-05
9:109715141 C T 0.059531 -6.1012e-08
9:109720299 G A 0.291752 -7.6503e-06
9:109724854 A C 0.085635 -1.2852e-05
9:109735176 A G 0.044714 4.7122e-06
9:109742967 T C 0.149742 6.3720e-06
9:109744969 A G 1.775982 7.0646e-08
9:109757432 G T 0.169039 -2.0699e-05
9:109759135 A G 0.052911 1.4373e-05
9:109763587 G A 0.233048 -1.2014e-05
9:109773145 T A 0.234037 -1.3799e-05
9:109783890 G T 0.038710 4.1881e-06
9:109791075 G A 0.134667 1.0824e-05
9:109793425 G A 0.397215 1.8299e-05
9:109798625 A G 0.033900 3.9860e-06
9:109812139 A G 0.120972 1.6680e-05
9:109818269 G A 0.031275 -1.2891e-05
9:109834126 A G 1.224528 -9.6643e-06
9:109834637 T C 0.202789 2.2272e-05
9:109839490 A G 0.197808 -8.1086e-06
9:109840744 C T 0.181585 3.8970e-06
9:109859229 T C 0.238787 -1.7372e-06
9:109860088 T C 0.232096 1.6099e-05
9:109861317 T C 0.056808 2.3463e-05
9:109866657 A G 0.023421 -7.0319e-06
9:109868858 C T 0.534167 1.7331e-05
9:109877140 G C 0.144428 2.6063e-06
9:109885172 A G 0.027484 1.8864e-05
9:109885288 C A 0.049814 2.4515e-05
9:109887967 T C 0.072736 -5.9168e-06
9:109891582 C T 1.970986 1.2240e-05
9:109899802 G A 0.503160 5.4442e-05
9:109910701 A G 0.292949 3.7564e-06
9:109912217 A C 0.294258 5.9396e-05
9:109914692 C T 0.701043 -2.6432e-05
9:109914869 A G 0.032394 2.1618e-05
9:109920256 G A 0.041077 -2.4582e-06
9:109927474 C A 0.031190 -9.5651e-06
9:109932654 C G 0.367966 -2.6542e-06
9:109941783 G A 0.311903 2.2921e-05
9:109942883 G T 1.163538 4.1582e-05
9:109951790 G C 0.287166 7.0545e-06
9:109952870 A C 0.029106 -1.2271e-05
9:109958451 G T 0.304933 3.1334e-06
9:109960553 T G 0.379954 -7.8330e-06
9:109965312 T C 0.099084 5.5432e-05
9:109968353 T C 0.040648 -1.3038e-05
9:109978078 T C 0.061608 -1.4304e-05
9:109978917 A G 1.372726 8.7160e-05
9:109979886 A G 0.045558 -1.4750e-05
9:109980011 C T 1.902598 3.4510e-05
9:109980059 A G 0.029238 -1.2187e-05
9:109981009 T C 1.944389 1.8904e-05
9:109981481 G A 0.588142 3.4741e-05
9:109981906 G T 0.024509 -7.1157e-07
9:109984812 C G 0.526048 1.9420e-05
9:109984865 C T 0.020280 -1.1747e-05
9:109985220 A G 1.911945 -1.2910e-05
9:109986827 T C 0.266356 -1.3658e-05
9:109987079 G A 0.516470 -8.7811e-06
9:109990674 A G 0.451605 -5.2807e-06
9:109991737 A G 0.096684 -8.4754e-06
9:109995268 G A 0.265108 -2.2964e-05
9:109995767 C G 0.095593 1.0104e-06
9:109997989 G A 1.919047 -1.9943e-06
9:110002197 T C 0.883580 -3.8670e-05
9:110005676 T C 0.390174 -5.5727e-05
9:110011022 A G 0.028963 -4.2311e-06
9:110013562 C T 0.024360 1.9047e-06
9:110015594 C G 0.076112 -9.9161e-07
9:110036209 G T 0.179041 -7.8719e-06
9:110037041 A G 0.047441 3.4470e-05
9:110044372 G T 0.400346 6.3352e-06
9:110047672 G A 0.068211 -1.2650e-05
9:110048833 C G 0.025903 -1.0166e-05
9:110053826 G T 0.150932 -2.1439e-05
9:110054065 A G 0.082571 5.1567e-05
9:110062591 G A 0.090802 -1.0365e-05
9:110062827 C A 0.037932 -1.9555e-06
9:110068487 G A 0.030595 5.8796e-06
9:110075927 T C 0.058293 -3.8118e-06
9:110077420 A G 0.038724 -7.9487e-07
9:110079559 A G 1.521404 -6.9491e-06
9:110083113 G A 0.076880 8.0611e-08
9:110084261 T C 0.178899 -9.4491e-06
9:110096313 G A 1.919897 5.1487e-06
9:110100745 T C 1.342376 -2.6816e-07
9:110100952 T C 0.262453 -2.0006e-05
9:110106222 T C 1.850013 7.6010e-07
9:110107272 A G 0.123033 -5.0136e-07
9:110107862 T C 0.331449 2.1702e-07
9:110111785 C T 0.244522 -5.3761e-06
9:110112190 C T 0.401726 -4.8658e-06
9:110114462 G A 0.083571 -1.4805e-06
9:110118754 G T 0.065304 1.8675e-05
9:110119337 T C 0.109634 8.7549e-06
9:110122469 T C 1.186178 8.8973e-06
9:110124415 G A 0.108818 5.0240e-06
9:110126187 T C 0.050069 -2.6511e-06
9:110130919 T C 1.733807 -1.9654e-05
9:110136208 C T 0.307048 2.4413e-05
9:110136458 C T 0.055036 -4.8521e-06
9:110138128 T C 0.033342 1.4528e-05
9:110138861 G C 0.191900 -5.7166e-06
9:110141486 A C 0.021218 2.1833e-06
9:110144296 G A 1.450340 1.3040e-05
9:110145381 G A 1.423737 1.8066e-05
9:110146423 C T 0.067558 3.4460e-05
9:110147014 A G 0.334730 -1.4746e-05
9:110147205 A G 0.048988 -1.7215e-05
9:110152904 A G 0.529917 2.2765e-05
9:110153336 G C 0.637249 -1.3816e-05
9:110153989 A G 0.032030 8.9505e-06
9:110154280 G A 0.109719 -1.3020e-05
9:110155188 A G 1.940170 -2.4894e-06
9:110156151 A C 1.461842 1.5118e-05
9:110157753 T C 0.035086 1.5161e-05
9:110161807 G A 0.039210 -1.1755e-05
9:110164851 G A 0.021687 -2.6539e-05
9:110167768 C T 0.134021 4.0643e-05
9:110169840 T C 0.023438 1.1783e-05
9:110175556 A G 0.038476 -1.2897e-05
9:110178820 T C 0.033145 2.5095e-05
9:110179241 C A 0.601966 4.0918e-05
9:110182183 T C 0.468247 1.5420e-05
9:110183858 T G 0.215025 -1.0862e-05
9:110185017 C T 0.519962 1.9144e-06
9:110185695 T C 0.168584 -3.9589e-06
9:110185887 T G 1.329076 2.9683e-06
9:110186658 T C 0.030490 3.6252e-05
9:110190859 T G 0.180833 -1.3618e-05
9:110191946 G T 0.984170 8.8452e-06
9:110192234 A G 0.023404 -4.4888e-06
9:110192344 A G 0.191957 3.4367e-06
9:110192476 G A 0.196102 -5.9912e-06
9:110193290 G T 0.636080 1.1293e-05
9:110193442 T C 0.199179 1.9072e-05
9:110194198 A G 0.084414 2.5210e-05
9:110195310 A G 0.110770 3.8992e-07
9:110200995 C T 0.576539 -2.7703e-07
9:110204007 A G 1.476693 2.0062e-05
9:110207905 G A 0.057416 1.3200e-05
9:110210231 G A 1.370057 8.2004e-06
9:110210362 G A 0.141722 -1.6461e-05
9:110214615 T C 0.366861 7.3354e-06
9:110217097 G A 1.753006 3.2983e-05
9:110221344 T C 0.995662 2.2696e-05
9:110226984 A C 0.104694 -4.9522e-06
9:110231817 T C 0.639626 -3.5403e-06
9:110233634 C T 0.052442 2.6016e-06
9:110240527 G T 0.022673 7.3868e-06
9:110240703 C G 0.140770 9.1895e-07
9:110241166 T C 0.251162 -1.3730e-06
9:110242157 C A 0.956768 2.9346e-06
9:110242876 C T 0.421704 2.0683e-06
9:110249056 G A 0.028813 -4.6580e-07
9:110249505 T C 0.363155 -1.4810e-05
9:110256979 T C 0.031421 -1.7795e-06
9:110259903 A G 0.126983 -3.6155e-07
9:110260733 G A 0.056083 2.2083e-06
9:110269746 A G 0.153016 5.6646e-06
9:110270036 A G 0.472929 -1.4456e-05
9:110271116 T C 0.055917 1.1317e-06
9:110273950 G A 0.028307 -2.2177e-06
9:110277340 A G 0.718722 8.7623e-06
9:110280251 C T 0.127062 -1.6059e-05
9:110290654 T C 0.127422 -2.3717e-05
9:110292145 A G 0.069543 1.2344e-05
9:110294122 C T 0.966784 1.3237e-05
9:110294514 G A 0.038653 -6.2420e-06
9:110296002 T C 0.116733 -2.4763e-05
9:110299840 T C 0.102790 6.5505e-06
9:110300994 G A 0.959355 5.6423e-06
9:110303457 T C 0.056536 9.3008e-06
9:110306115 A C 0.545712 -2.5052e-05
9:110307810 T C 0.031527 -4.2934e-06
9:110310205 G T 0.059143 -1.8171e-05
9:110310906 C T 0.101492 -5.3699e-07
9:110314703 C A 0.094848 -1.4031e-05
9:110318497 T C 0.771824 -2.0155e-06
9:110321009 T C 0.084115 1.5335e-05
9:110325456 A G 0.090133 2.4836e-05
9:110326874 C T 0.497465 -7.7451e-06
9:110327125 G C 0.121326 -1.0302e-05
9:110327578 A G 0.053673 1.6140e-05
9:110327669 T C 0.201167 -1.0276e-05
9:110331404 G A 1.353133 -7.1354e-06
9:110332464 T C 0.032009 -6.4110e-06
9:110332569 G T 0.098721 8.9515e-06
9:110346728 G A 0.851625 -1.8414e-06
9:110352345 T G 0.204527 -3.1199e-06
9:110356677 C A 0.054265 2.0895e-05
9:110357666 A G 0.339496 -3.7862e-05
9:110361166 A G 0.110178 1.1805e-05
9:110362000 G C 0.491234 -1.6943e-05
9:110362045 C T 0.022520 1.1596e-05
9:110363810 T C 0.672152 -8.5601e-06
9:110368474 A G 0.038942 1.7230e-05
9:110371841 T G 0.036670 -5.9167e-06
9:110373819 T C 0.377316 1.1222e-05
9:110374828 A G 0.067983 -8.5760e-06
9:110376491 T C 0.060649 6.4539e-07
9:110376654 C T 0.785811 9.7644e-06
9:110379441 T C 0.071243 2.1797e-05
9:110382037 A G 0.101301 -6.2780e-06
9:110382701 G C 0.045823 -9.3402e-07
9:110383112 G A 0.029980 -2.8439e-05
9:110387164 G A 0.173578 -1.0294e-05
9:110388405 C A 0.569154 -1.5567e-06
9:110394160 G T 0.254062 -3.3868e-05
9:110404045 C G 0.084251 3.9021e-07
9:110411201 A G 0.023211 4.2975e-06
9:110416006 C A 1.026627 1.0102e-05
9:110416422 T C 0.266366 -1.6659e-05
9:110418323 T C 0.150524 -1.8522e-06
9:110425795 A C 0.310523 3.9028e-05
9:110429788 T G 1.017509 8.7968e-06
9:110431847 G A 0.549500 -1.7090e-05
9:110434506 G A 0.036507 1.9313e-05
9:110436968 G A 1.148691 -6.0332e-06
9:110440161 G A 0.229587 -3.7536e-06
9:110446595 G A 0.055964 9.7669e-06
9:110448484 C T 1.760907 -4.2793e-06
9:110452577 T C 1.140079 -2.3592e-05
9:110453136 C T 0.387097 2.2212e-07
9:110453202 C T 0.040308 1.4945e-05
9:110453655 G T 0.036698 7.5116e-06
9:110457258 T C 0.327906 -4.8156e-06
9:110457332 A G 0.058678 -1.5517e-05
9:110461395 C A 0.266114 -7.9618e-06
9:110465596 G T 1.221614 -1.7927e-05
9:110468896 T C 0.335885 -1.3527e-05
9:110473318 T C 0.053850 -8.0206e-06
9:110475056 G C 0.063074 1.0926e-05
9:110475662 C T 0.723353 -3.7130e-06
9:110475875 T G 0.034869 -2.2016e-05
9:110477609 G A 0.875845 -1.5886e-05
9:110477887 A G 0.372179 1.8928e-05
9:110479871 C T 0.876141 -1.3531e-05
9:110483739 G T 0.147991 1.6986e-05
9:110487829 A G 0.072073 -2.1210e-06
9:110489771 T C 1.022361 -1.4700e-05
9:110494208 T C 1.449559 -3.4852e-05
9:110495698 T C 0.055407 -6.5780e-06
9:110497951 C T 1.351072 -1.8440e-05
9:110498188 T C 0.097000 9.7252e-06
9:110498407 T C 0.094226 -5.2407e-06
9:110505424 G T 0.878314 2.1474e-05
9:110519846 A G 0.036660 -4.0769e-06
9:110521955 A G 0.064090 5.0284e-06
9:110532386 G A 0.096735 -5.5103e-07
9:110533686 C A 0.059483 5.3200e-07
9:110536932 A G 1.326798 -4.9866e-06
9:110544407 A G 0.970388 1.2510e-05
9:110544998 G T 0.358039 -2.4371e-05
9:110548424 A G 0.958281 -2.3880e-05
9:110548835 T A 0.036018 -2.4467e-06
9:110554619 A C 0.233377 -1.1449e-05
9:110561239 G T 0.180337 -1.3501e-07
9:110562108 G A 0.032951 6.7865e-06
9:110565722 A G 0.935441 -2.1711e-05
9:110572136 A G 0.180344 -4.9805e-06
9:110572695 G A 0.143534 4.8506e-06
9:110573303 T C 0.301935 4.2408e-06
9:110576584 A G 0.393023 -1.4974e-05
9:110578834 T C 0.127116 2.6801e-07
9:110580369 T C 0.964268 -9.5817e-06
9:110581646 A G 0.132593 -6.2351e-06
9:110583609 G A 0.044602 -1.2422e-05
9:110585598 T C 0.066280 -7.3273e-06
9:110587796 G A 0.642458 -3.7479e-05
9:110593148 T C 1.146135 -6.3595e-06
9:110603337 G C 0.250298 2.8646e-06
9:110603585 C A 0.266475 -2.8625e-06
9:110606823 A G 0.126093 -8.9630e-06
9:110607747 T C 0.301564 -4.4325e-06
9:110618160 A G 0.091686 3.3886e-06
9:110621552 G C 0.143095 4.8181e-05
9:110625497 G A 0.189173 6.8908e-06
9:110628820 C T 0.480239 1.0130e-05
9:110632626 A G 1.871497 -6.7583e-06
9:110632904 C G 0.782449 -7.8248e-07
9:110635349 A G 1.117562 1.2767e-05
9:110635883 T C 0.697926 -1.7928e-05
9:110636813 T C 0.060241 -2.7074e-05
9:110637457 G A 0.625853 -9.2018e-07
9:110637554 T G 0.353922 2.3414e-05
9:110640158 T C 1.266852 -2.6925e-06
9:110645912 A G 0.067663 -1.2439e-05
9:110646522 C A 0.142952 -1.5653e-05
9:110647723 G A 0.070295 2.4024e-05
9:110650284 A G 0.739135 3.3401e-06
9:110656532 A G 0.051297 -3.7407e-06
9:110660592 G C 0.645847 7.5313e-06
9:110665563 T G 0.029300 1.6502e-05
9:110666517 T C 0.897801 -5.0845e-06
9:110668222 T C 0.049977 -1.1571e-05
9:110668587 C G 0.085098 -5.4800e-06
9:110673927 C T 0.124175 3.8649e-05
9:110680992 C A 0.059881 -6.1208e-06
9:110683134 C T 0.026158 -3.5680e-06
9:110683746 T C 0.033291 -3.1937e-06
9:110685927 A G 0.046013 3.8827e-06
9:110691128 C A 0.602782 1.0233e-05
9:110694052 T C 0.144472 3.4893e-06
9:110694208 T G 0.779443 3.2152e-06
9:110694926 C A 1.113224 -1.0498e-05
9:110695062 A C 0.170542 1.5644e-05
9:110695391 G A 0.069499 7.8969e-06
9:110696002 T C 0.045911 -9.0810e-06
9:110699963 T C 0.040509 -6.1161e-06
9:110702889 A G 0.692564 -6.8952e-05
9:110704087 C T 0.469050 1.2957e-05
9:110707356 G C 0.064719 -1.3237e-05
9:110709244 A C 0.053095 -9.6169e-06
9:110709865 C A 0.600650 1.5306e-05
9:110711891 A G 0.079855 -1.0272e-05
9:110713792 A G 0.398656 2.4657e-05
9:110721110 A G 1.820540 -6.4310e-06
9:110728634 G A 0.030836 -8.4242e-06
9:110732025 T C 0.342270 -1.7854e-06
9:110732254 A G 1.952069 7.3874e-07
9:110734284 T C 0.364815 2.0073e-05
9:110735564 C T 0.120354 -3.9028e-06
9:110736914 T C 0.882509 -1.2958e-05
9:110737198 C G 0.535312 -8.2922e-06
9:110745668 A G 0.102858 2.5422e-05
9:110746405 G T 0.763417 1.8915e-06
9:110761104 C G 1.012205 5.5899e-07
9:110762725 A G 0.166809 1.0337e-05
9:110765278 C T 0.088820 2.9382e-05
9:110765359 A G 0.433824 -1.2766e-05
9:110774115 T C 0.059640 -2.1489e-05
9:110775653 C G 0.027222 -1.5687e-05
9:110776207 A G 0.057583 1.8928e-05
9:110782565 C T 0.803878 -1.7927e-05
9:110782961 G A 0.025471 -7.2414e-06
9:110799247 G A 0.059439 8.6198e-06
9:110817544 A C 0.608755 1.5305e-05
9:110827008 T C 0.084234 3.2443e-06
9:110831996 C T 0.038755 -1.3097e-05
9:110834549 C T 0.095800 4.5476e-07
9:110837073 G A 0.127340 -6.2271e-06
9:110838269 G A 0.175815 1.4076e-05
9:110841593 A G 0.157398 1.8616e-05
9:110843272 T C 0.364192 3.2852e-05
9:110849402 T G 0.212244 1.7737e-05
9:110850958 G A 0.130557 -1.7208e-05
9:110853569 C T 0.134096 -3.2154e-06
9:110854311 A G 0.044990 -4.9382e-06
9:110869387 T C 0.110433 -9.9595e-06
9:110872307 T C 0.728256 1.6618e-05
9:110875895 G A 0.143894 3.4960e-06
9:110877352 T G 0.244893 4.0636e-06
9:110888348 T C 0.041525 -6.4696e-06
9:110888478 T G 1.235414 -1.4809e-05
9:110893246 A C 0.030724 1.2904e-05
9:110897072 C T 0.134286 7.9725e-06
9:110900335 A G 0.450680 1.7622e-05
9:110901785 T C 0.038826 -2.6685e-06
9:110903782 C T 0.043463 1.1223e-06
9:110907870 T C 0.037653 -7.6801e-06
9:110919211 T C 0.056015 -7.3982e-06
9:110920289 T C 0.053639 2.4288e-05
9:110924215 G A 0.144605 -3.2333e-05
9:110932294 G A 1.163569 -1.0753e-05
9:110932572 G A 0.049467 3.6774e-06
9:110939948 G C 0.035671 -1.4746e-05
9:110940013 T C 0.555072 -6.5064e-06
9:110941382 T C 0.454974 -2.0336e-05
9:110943026 T C 0.027233 2.5592e-06
9:110943377 G A 0.038874 -1.9507e-06
9:110945330 T C 0.557374 -1.0640e-05
9:110953139 G A 0.118385 -1.8025e-05
9:110956208 C T 0.298780 1.2860e-05
9:110962063 T C 0.033549 -3.0106e-05
9:110969263 G A 0.838750 -3.3585e-05
9:110974998 C T 0.328447 1.7497e-05
9:110980036 C T 0.152003 -2.2396e-05
9:110985801 C T 0.100829 -4.0326e-05
9:110997654 A G 0.162199 1.4736e-06
9:110999844 A G 0.037864 7.0766e-07
9:111006640 A C 0.342015 1.3751e-05
9:111016395 T C 1.314246 -3.5117e-05
9:111023899 T C 0.843758 -5.1679e-05
9:111035445 C T 0.147491 -9.0887e-06
9:111037808 C T 0.072100 1.4978e-05
9:111038705 A G 0.032101 -1.0966e-05
9:111040235 T C 0.172147 -2.5266e-05
9:111050043 A G 0.089378 -9.3278e-06
9:111054295 C A 0.315476 1.2108e-05
9:111057036 T C 0.055686 -5.5674e-06
9:111061960 G A 0.021681 -8.3453e-06
9:111075847 C A 0.728749 -1.2523e-05
9:111078971 T C 0.053132 -3.2681e-05
9:111085785 T C 0.059470 -1.8680e-06
9:111099676 C T 0.913665 -9.5453e-06
9:111108110 A G 0.411399 -2.6135e-05
9:111109849 A G 0.037588 -6.3637e-06
9:111114728 C T 0.506455 1.9634e-05
9:111120353 C A 0.360725 -3.0950e-05
9:111120695 G T 0.189387 8.7897e-06
9:111139825 T G 0.057967 1.3295e-05
9:111140133 A C 0.576464 -1.6816e-05
9:111143170 A G 0.432604 -1.5956e-05
9:111143564 T G 0.061000 -5.1984e-06
9:111143660 C T 0.700034 -5.7222e-06
9:111159284 T C 0.213247 3.3723e-06
9:111163227 A G 0.021415 3.8500e-06
9:111167025 C T 0.982090 -1.5168e-05
9:111176511 G A 0.198250 -4.3108e-07
9:111181066 C T 1.967171 -6.8672e-06
9:111191194 C T 0.095246 -1.4026e-06
9:111198702 A G 0.453849 4.1046e-06
9:111202210 G A 0.483778 -3.2000e-05
9:111207600 A C 0.074225 1.5412e-05
9:111219000 G A 1.653776 -6.2996e-06
9:111231437 A G 0.102834 -5.6940e-06
9:111234839 T C 0.119803 6.0700e-06
9:111242444 G A 0.084234 -1.0035e-05
9:111242815 C T 0.108648 -6.8237e-06
9:111243571 T C 0.070053 1.1658e-05
9:111251240 C A 0.608861 -4.5474e-06
9:111252508 T C 0.136013 -1.1341e-05
9:111258189 T C 0.535367 3.8145e-06
9:111275584 A G 0.124464 -3.5885e-05
9:111282235 T G 0.079352 -1.3977e-05
9:111282964 G C 0.338412 4.0231e-05
9:111288733 T C 0.044255 -3.3906e-05
9:111289649 A G 0.029038 -3.4470e-06
9:111294755 C A 0.054292 7.2370e-07
9:111302065 A G 0.034811 1.4134e-05
9:111304043 G C 0.656625 -2.1841e-05
9:111307346 T C 0.600215 -1.7732e-05
9:111315597 G A 0.940812 1.8955e-05
9:111317266 C T 1.659399 -9.7641e-06
9:111317800 A T 0.050158 3.7598e-06
9:111326301 G A 0.264697 8.4519e-05
9:111338084 A G 0.037738 2.8511e-06
9:111343800 C T 0.351803 5.2425e-05
9:111360290 T C 0.170107 -1.5954e-05
9:111364911 T C 0.086158 -3.5631e-06
9:111366149 C A 0.049763 1.4168e-05
9:111368535 T C 0.208610 2.3802e-05
9:111369098 C T 0.756688 -9.5849e-06
9:111370202 G A 0.026321 7.1715e-06
9:111372201 C T 0.051630 -8.4789e-06
9:111373144 G A 0.038615 -3.3868e-05
9:111375888 T C 0.061581 1.7713e-07
9:111376977 C T 1.491244 7.2170e-06
9:111379280 G A 0.065753 -1.2167e-05
9:111381999 T G 0.187320 2.8491e-06
9:111382942 T C 0.098476 8.0887e-06
9:111386972 T C 0.105517 -1.7454e-06
9:111391387 T A 0.031758 9.7052e-06
9:111394006 T C 0.170770 -6.2362e-06
9:111395092 A G 0.156953 -9.5482e-06
9:111395143 A G 0.048726 1.1534e-05
9:111407012 T C 0.261035 3.3580e-06
9:111425920 A G 0.294207 -1.5987e-05
9:111428779 T C 0.087790 -1.8857e-05
9:111430944 T C 0.020997 -1.0411e-05
9:111447666 A G 0.900385 -2.0486e-05
9:111449450 T C 0.036110 -3.2361e-06
9:111450970 T C 0.170341 -2.6129e-06
9:111452234 A G 0.036681 5.7103e-06
9:111453866 G T 1.248649 -2.9728e-05
9:111455251 C G 0.140175 -1.0949e-05
9:111455465 A G 0.039591 -1.0290e-05
9:111461899 A G 0.180898 1.9618e-05
9:111467994 T C 0.075320 7.1225e-06
9:111469311 A G 0.327005 9.2039e-06
9:111483359 T C 0.022017 -8.0755e-06
9:111486690 G A 0.254099 3.2525e-05
9:111493295 A G 0.166306 -9.8810e-06
9:111498336 G A 1.349407 -1.0759e-05
9:111500212 C T 0.071546 -1.5882e-07
9:111503602 C T 0.058997 3.9603e-06
9:111506567 C T 0.215236 1.3873e-05
9:111506737 C T 0.240578 1.1046e-06
9:111514686 T G 0.417923 -5.0569e-07
9:111515499 T C 0.106894 -1.0741e-05
9:111518047 A G 0.550764 -2.3126e-05
9:111519953 T G 0.045755 -1.4746e-05
9:111520844 G A 0.279462 2.0328e-06
9:111524704 C T 0.115455 -2.4118e-06
9:111524873 C T 0.040335 -9.3646e-06
9:111525109 A G 0.353412 -1.4128e-05
9:111528013 A G 1.068629 1.8862e-05
9:111536711 G A 0.070961 1.3486e-05
9:111538171 A C 1.815784 7.4052e-06
9:111541550 A C 0.087627 1.6349e-05
9:111547582 T C 0.357134 -1.0383e-05
9:111547863 G A 0.247861 -1.0121e-05
9:111556717 C T 0.035892 2.7468e-05
9:111562189 C T 0.311478 1.6987e-05
9:111562833 G A 0.035494 6.2442e-06
9:111572392 C T 0.047329 1.0243e-05
9:111574525 G A 0.066552 -1.1888e-05
9:111574633 T C 0.765280 2.3342e-06
9:111588972 C T 0.030881 -1.6815e-05
9:111596085 C T 0.252661 -8.3820e-06
9:111597233 A G 0.032543 2.7509e-05
9:111605754 G C 0.233068 2.6384e-05
9:111608317 T C 0.038221 -8.6415e-06
9:111612990 C T 1.744184 8.5544e-06
9:111613353 A G 0.143340 1.9868e-05
9:111617341 G A 0.280615 -9.3725e-06
9:111617650 A G 0.417087 -9.0854e-06
9:111617746 A G 0.078101 1.5154e-06
9:111618163 A G 0.399095 -6.9326e-06
9:111618209 G A 0.210809 1.4022e-06
9:111622064 C T 1.069081 -2.2339e-06
9:111622364 A G 0.549734 4.7159e-06
9:111625629 G C 0.066303 1.8157e-06
9:111625916 A G 0.029813 1.0091e-05
9:111635417 G A 0.033651 -1.4523e-05
9:111635578 C T 0.059874 -1.0864e-05
9:111637331 A C 1.770192 -5.1807e-05
9:111640667 T C 1.633248 -3.4008e-05
9:111641627 T C 0.909935 -4.9879e-05
9:111642535 C T 0.309360 3.1641e-05
9:111646568 G A 0.068170 -2.8664e-06
9:111647081 C T 1.831036 -2.6204e-05
9:111651499 C T 0.228570 -6.9025e-06
9:111651620 T A 0.320202 -1.0796e-05
9:111655658 C T 0.035470 -8.2257e-06
9:111659439 C T 0.097514 -5.4062e-06
9:111659483 G T 0.379022 -1.0105e-06
9:111660284 C T 0.028249 1.5691e-05
9:111664121 C T 0.959216 -3.5073e-05
9:111665215 C A 0.027392 1.2047e-05
9:111667443 C T 0.028752 8.2864e-06
9:111668652 T C 0.131213 -5.5581e-06
9:111668876 C A 0.025414 6.6353e-06
9:111672728 G A 0.046476 -1.7924e-05
9:111679940 C T 0.050610 -6.8712e-06
9:111680359 G T 0.050453 -5.5073e-06
9:111686255 T C 0.044361 9.1770e-06
9:111688571 T G 0.067762 -1.6918e-05
9:111693132 C T 0.671764 6.7816e-05
9:111696795 T C 0.050430 -5.2647e-06
9:111715207 C T 0.363200 -4.9700e-06
9:111727670 G C 0.578354 -2.7293e-05
9:111730528 A C 0.042634 -1.3496e-05
9:111733216 C T 1.142980 4.5333e-05
9:111744419 T C 0.029204 -1.2239e-05
9:111747310 C T 0.121731 -4.6091e-06
9:111753199 G A 0.022228 6.4785e-06
9:111763105 C G 0.081698 -3.3807e-06
9:111765737 T C 0.147501 -8.3684e-06
9:111768728 C T 0.112993 1.7502e-05
9:111774008 G A 0.413299 3.1022e-05
9:111776978 C A 1.945460 2.9224e-06
9:111782670 A G 0.980437 7.1941e-06
9:111790859 T C 0.134881 -2.8240e-06
9:111801156 G A 0.103630 9.5113e-06
9:111810389 G A 0.037582 -3.7319e-06
9:111841294 C T 0.092737 1.0891e-05
9:111854246 A G 0.245590 2.1844e-05
9:111857633 T C 0.288856 4.3620e-05
9:111863596 A G 0.031850 7.5606e-06
9:111865232 A C 0.260790 5.6541e-05
9:111881927 C T 0.935679 1.6464e-05
9:111885982 A G 0.043504 2.5103e-05
9:111899305 C T 0.408529 -1.0461e-05
9:111900405 A C 0.073620 2.1527e-06
9:111900818 A G 0.119837 9.5845e-06
9:111911541 G T 0.275039 -1.0218e-05
9:111913090 C T 0.072800 -3.1321e-06
9:111920392 C T 0.570368 -2.4573e-05
9:111926299 T C 0.108475 -1.3232e-05
9:111927669 T C 0.055397 -1.8114e-06
9:111936788 T C 0.807873 2.5280e-05
9:111945049 G T 1.470212 -2.3479e-05
9:111947018 A G 0.052996 -2.2505e-06
9:111954868 A G 1.942883 -6.5378e-06
9:111955592 T C 0.115213 -6.7377e-07
9:111961389 C T 0.796419 -3.7080e-05
9:111962304 C A 0.691779 -4.8872e-05
9:111963366 C A 1.668089 -2.8982e-05
9:111970814 C T 0.128313 3.9105e-07
9:111972927 C T 0.040220 1.7632e-06
9:111976825 A G 0.027001 6.0606e-06
9:111977048 T C 0.098279 4.0775e-08
9:111978049 A C 1.525973 1.8524e-05
9:111979191 A C 0.208736 -3.6475e-05
9:111979855 A C 0.131417 1.4783e-05
9:111980709 T C 0.093012 3.9856e-07
9:111982562 A G 0.228767 -4.9569e-07
9:111983416 G C 0.360072 -2.2882e-06
9:111983577 C T 0.686081 -6.4771e-06
9:111983594 A G 0.073790 5.4488e-07
9:111984713 T C 0.477859 -1.5541e-05
9:111984901 G C 0.171671 -1.4051e-05
9:111986960 C T 0.301211 -1.0764e-05
9:111991700 T C 0.841493 -1.2722e-05
9:111994722 C A 1.233252 9.3450e-06
9:111997222 A G 0.298525 2.5127e-05
9:112007637 C T 0.074932 -3.9194e-05
9:112008165 A C 0.713194 -1.2580e-05
9:112017278 T C 0.035406 -2.5802e-05
9:112021744 G C 0.946324 4.6387e-06
9:112025026 T C 0.189979 -2.7960e-05
9:112025547 G C 0.303115 3.3097e-05
9:112025944 T C 1.958526 6.7724e-06
9:112027651 T C 0.798224 -5.3974e-06
9:112032220 C T 0.144268 1.1937e-05
9:112033401 T C 1.013273 -1.6597e-05
9:112035421 T C 0.060177 -8.8750e-06
9:112036119 G T 0.459034 1.9471e-06
9:112040438 A G 1.754665 -8.1143e-06
9:112042813 T C 0.090860 -3.4179e-05
9:112051958 T C 1.755502 -1.0141e-06
9:112055240 G A 0.614297 4.0734e-05
9:112062247 G T 1.114601 -3.2842e-05
9:112066362 G A 1.754393 -5.0858e-06
9:112070162 T G 0.158462 -2.4070e-05
9:112074950 A C 0.135816 -1.3910e-05
9:112081994 G A 0.893735 1.1563e-05
9:112089079 A G 0.055743 -3.3168e-06
9:112097299 G A 0.237845 2.6312e-05
9:112097738 G A 0.123128 9.7191e-06
9:112102426 G A 0.083986 -1.1533e-05
9:112105331 T C 0.538498 3.4361e-06
9:112107689 A G 0.129965 -4.8224e-06
9:112112386 G C 1.626383 -2.0728e-07
9:112114040 C T 0.040002 1.7314e-06
9:112127566 G A 0.055040 1.3359e-05
9:112129073 T C 0.064209 1.7268e-06
9:112132175 C T 0.110661 2.2145e-05
9:112142986 C T 0.235659 1.7513e-05
9:112145605 G C 0.063206 -5.0815e-08
9:112145614 G T 0.063305 5.6914e-07
9:112145935 T C 0.056168 -1.6264e-05
9:112153318 A G 0.054795 -1.4553e-05
9:112159504 T C 0.046731 -4.0820e-05
9:112162077 C T 0.861770 5.8207e-06
9:112166150 A G 0.042600 -1.0323e-05
9:112173827 A G 0.991409 1.0423e-05
9:112180618 C T 0.102324 -9.6637e-06
9:112181867 A G 0.578585 -6.9534e-06
9:112191995 T C 0.042753 -2.7352e-06
9:112193018 C T 0.047693 -1.5530e-05
9:112200194 C T 0.056723 -3.7826e-06
9:112208714 C A 0.493620 -8.4734e-06
9:112212207 C T 0.042579 -5.9907e-06
9:112213121 C T 0.023401 8.1644e-06
9:112213688 A G 0.056563 -3.6450e-06
9:112219474 G C 0.693224 -3.8426e-07
9:112221229 T C 0.056233 -5.5020e-06
9:112224743 G A 1.710400 2.5534e-06
9:112232368 A G 0.148344 -1.8648e-05
9:112238129 C T 0.056563 -4.9131e-06
9:112243759 C T 0.214131 -9.7354e-06
9:112247096 T C 0.041332 9.9001e-06
9:112258420 A G 0.027025 -2.9049e-06
9:112258870 A G 0.097395 -8.5458e-08
9:112265229 G A 0.152955 7.7937e-06
9:112269713 T C 0.040900 -1.3934e-05
9:112276230 C T 1.700605 2.6856e-06
9:112278896 G A 0.078740 -6.5053e-06
9:112278994 T C 1.825681 2.3901e-06
9:112280188 T C 0.052758 -8.0938e-07
9:112283932 T C 0.099251 8.2661e-08
9:112293973 A G 0.046754 3.7197e-06
9:112298776 G A 0.132413 1.1299e-05
9:112302365 C T 0.794423 -3.4066e-05
9:112309305 A G 1.222845 5.5976e-06
9:112314412 T C 0.041845 8.3193e-06
9:112314891 T C 0.047394 9.8890e-06
9:112323838 A G 0.372712 -1.8806e-05
9:112329589 C A 0.424257 -1.8230e-05
9:112341231 A C 1.792672 2.4361e-05
9:112341446 G A 0.122026 -2.8396e-06
9:112341797 G A 0.092536 -3.8175e-06
9:112346240 G A 0.052085 1.3324e-05
9:112356089 G A 0.290583 -4.0470e-06
9:112357540 G A 0.433620 -2.3200e-05
9:112358310 T C 0.022415 1.1300e-05
9:112366232 C G 0.234591 -2.1526e-05
9:112366383 C T 0.131345 9.4063e-06
9:112366489 G A 0.379655 -2.0193e-05
9:112366665 G A 0.226972 -2.2167e-06
9:112366890 C T 0.134800 1.5226e-05
9:112368868 T G 0.306688 -1.9359e-05
9:112370114 G A 0.233170 2.4903e-06
9:112370988 T C 0.080151 -3.9208e-06
9:112372547 C G 0.032927 1.7812e-05
9:112380373 T C 0.084424 -1.7145e-05
9:112387345 G A 0.104857 9.7275e-06
9:112391421 G A 0.280642 -8.7846e-06
9:112391824 A G 0.041791 2.8024e-05
9:112392860 G A 0.405864 3.4713e-05
9:112394327 T C 0.029969 1.5620e-05
9:112402217 G A 0.110933 3.0515e-05
9:112406611 G A 1.221529 -2.0227e-06
9:112409907 A G 0.092768 -3.2739e-05
9:112410028 G A 0.100376 4.8898e-06
9:112413523 C T 0.217323 1.7026e-05
9:112413997 G A 0.039112 1.6454e-05
9:112415406 C T 0.051416 7.5384e-06
9:112415744 C A 0.290188 1.1467e-05
9:112417901 T C 0.023704 5.4392e-06
9:112429319 T C 0.811956 3.2376e-05
9:112433705 G T 0.092985 3.6651e-06
9:112436687 T C 0.196846 -4.2876e-07
9:112440793 A G 0.178545 -2.3345e-05
9:112441911 G A 0.382116 1.8400e-05
9:112455865 G A 0.571191 -2.3398e-05
9:112458682 T C 0.376034 -2.3354e-05
9:112459201 T C 0.103327 2.7959e-06
9:112474459 G A 0.023309 1.1744e-05
9:112479083 C T 0.495014 1.1333e-05
9:112482642 T G 0.052609 -6.0464e-06
9:112490442 C T 0.047666 -3.6632e-05
9:112491684 C A 0.460826 1.0779e-05
9:112492485 T C 0.023557 1.2488e-05
9:112497461 C T 0.076601 -1.7141e-05
9:112500554 T G 0.076224 -1.1516e-05
9:112502957 T C 0.445795 1.2739e-05
9:112503502 C A 0.087086 -2.7410e-06
9:112504450 A G 0.037225 -3.2166e-05
9:112518435 G A 0.786835 -3.6100e-05
9:112519788 A G 0.077162 -1.8346e-05
9:112523080 T C 0.045578 -1.1061e-05
9:112525570 G C 0.305943 -7.1024e-06
9:112530182 C T 0.333237 8.9493e-06
9:112532911 A G 0.031717 4.6971e-06
9:112533213 T C 0.123403 -1.0994e-05
9:112536455 T G 0.701346 -8.3732e-06
9:112547585 G A 0.144965 1.8965e-06
9:112549875 G C 0.037752 -1.0623e-05
9:112550403 G A 0.137305 1.6507e-05
9:112550521 A G 0.063216 3.5425e-06
9:112560488 G A 0.482370 -2.5452e-06
9:112562588 T G 0.196292 -1.6760e-05
9:112569352 T G 1.035079 -9.8426e-06
9:112574986 T C 0.022065 1.0978e-05
9:112585907 A G 0.035079 -1.2171e-06
9:112587101 G A 0.040896 7.7706e-06
9:112589182 G A 0.024513 -5.5124e-06
9:112589201 G A 0.095817 -8.5641e-07
9:112595957 C A 0.266186 6.9139e-06
9:112596116 T C 0.030660 1.1678e-06
9:112596185 G A 0.061445 -4.5478e-06
9:112596911 A G 1.548966 2.8724e-05
9:112597195 G T 0.067408 -6.3048e-06
9:112605865 C T 0.088004 1.9618e-05
9:112606832 G A 0.268657 2.5461e-05
9:112608744 G A 0.036555 -1.6783e-05
9:112610808 G C 0.046061 4.4816e-06
9:112611429 C T 0.623646 -4.3653e-06
9:112614108 C A 0.168618 1.0862e-05
9:112615986 G A 0.105503 -1.4806e-05
9:112617728 C A 0.168689 -4.6354e-05
9:112620371 C T 0.270106 -5.6238e-05
9:112621234 C T 0.440658 -2.7932e-05
9:112621761 A G 1.590073 -2.7855e-05
9:112621979 G A 0.030632 -1.6110e-05
9:112625187 T A 0.307783 -8.9372e-07
9:112628124 C T 0.364519 1.1444e-05
9:112632115 C A 0.070917 5.6518e-06
9:112636653 C T 1.540456 -7.5235e-06
9:112641903 A G 0.866458 5.4219e-05
9:112645299 A G 0.571225 -3.6931e-05
9:112647757 C T 0.078692 -2.7706e-05
9:112650521 A G 0.059898 -8.5739e-06
9:112654177 G A 0.325156 -9.3114e-06
9:112662354 A G 0.483438 6.9469e-06
9:112662634 A G 0.140110 -4.6571e-06
9:112662710 C T 0.077781 1.4628e-05
9:112666483 A G 0.920162 1.2357e-05
9:112667270 T C 0.080039 -8.3243e-06
9:112685300 G A 0.081647 -1.6143e-05
9:112702724 G A 0.144183 1.6749e-05
9:112704824 T C 0.088450 1.5580e-05
9:112706482 G T 0.140256 7.4419e-06
9:112715099 G A 0.102668 -4.9035e-05
9:112719314 G A 0.040822 -5.7403e-07
9:112721248 G T 0.057066 -2.2783e-05
9:112722784 T C 0.283630 1.4147e-05
9:112724145 A G 0.029980 3.1296e-05
9:112727415 T C 0.183033 -4.0185e-05
9:112730774 C T 0.328222 1.9892e-06
9:112735098 T C 0.026318 2.3574e-06
9:112736712 A C 0.043283 -2.8754e-05
9:112738140 G A 0.498604 1.1726e-05
9:112739739 G A 0.041304 1.4838e-06
9:112743888 G A 0.059391 -1.8324e-05
9:112753235 C A 0.038585 4.9751e-05
9:112753965 G A 0.813241 6.4978e-06
9:112757373 G A 1.636542 1.2602e-05
9:112758078 A G 0.168206 -1.3056e-05
9:112760293 T G 0.387335 -1.7910e-05
9:112775999 C T 0.231402 -3.4901e-06
9:112778426 G A 0.411185 7.7957e-06
9:112778461 A G 0.322619 4.0761e-05
9:112778952 A C 1.569086 2.4100e-05
9:112783824 A G 0.200556 6.4885e-06
9:112784106 G A 0.056440 -6.6838e-06
9:112791184 A G 0.262364 -1.4041e-05
9:112791574 G A 0.138652 -1.3301e-05
9:112793847 C T 0.112456 -1.4056e-05
9:112801574 C T 1.226527 -1.3281e-05
9:112807670 A G 0.114982 3.2545e-06
9:112811991 T C 0.110923 -1.2910e-05
9:112814154 C A 0.030245 -5.0203e-06
9:112814823 T G 1.402298 -8.6420e-06
9:112817280 T C 0.177668 -1.5145e-05
9:112820233 T C 0.076948 1.4419e-05
9:112820299 C G 0.020923 6.9359e-06
9:112820600 C T 0.626122 -3.3073e-06
9:112823818 C T 0.374616 1.4977e-06
9:112832400 C T 0.256877 -9.7045e-06
9:112832881 G A 0.247038 -2.4176e-05
9:112837504 A G 0.070288 1.5002e-05
9:112855426 C G 0.398653 2.9198e-06
9:112857601 A G 0.090071 -1.6004e-05
9:112857742 G T 0.040420 5.4280e-06
9:112858901 G A 0.307653 -1.5774e-05
9:112867627 G T 0.218704 4.2459e-07
9:112868192 C T 0.145230 -1.1999e-05
9:112868411 G A 1.867475 -1.4990e-05
9:112871737 A C 0.027185 -4.1063e-07
9:112874028 G A 0.452748 -1.1940e-05
9:112874306 T C 0.178453 7.7337e-06
9:112876363 A G 0.056539 -1.4283e-05
9:112878798 A G 0.051630 7.9435e-06
9:112879944 A G 1.551927 1.0009e-05
9:112886805 T C 0.413174 4.7129e-06
9:112897790 T C 0.045656 -7.3244e-06
9:112898109 A G 0.133596 -1.2236e-05
9:112898327 G A 1.885406 -1.8469e-05
9:112899034 T C 0.023098 1.0367e-05
9:112899361 C A 1.611101 -1.0592e-06
9:112900466 T C 0.093342 1.8357e-05
9:112901324 A G 0.883842 3.9967e-05
9:112906223 C G 0.046401 -5.9841e-06
9:112910849 A G 0.040465 3.3519e-05
9:112912560 T C 0.296553 -3.1833e-05
9:112918755 A G 0.025431 1.6309e-05
9:112923397 T C 0.048798 -4.6124e-06
9:112928492 A G 0.894045 -1.5408e-05
9:112934472 G A 0.181309 -1.6916e-05
9:112938796 G T 0.053510 1.0752e-06
9:112943790 A C 1.157510 -1.2400e-05
9:112945405 A G 0.463661 -3.1343e-05
9:112947956 T C 0.061635 1.4285e-06
9:112948275 C T 0.046180 -1.3517e-06
9:112954501 C A 0.030444 -2.1508e-05
9:112955469 C T 0.564228 2.2942e-05
9:112957121 A G 0.040240 -2.7748e-05
9:112964736 T C 1.772147 -1.9064e-05
9:112972723 G T 1.313793 -2.7792e-07
9:112973849 A G 0.084608 -2.1996e-05
9:112974847 C T 0.212186 -5.8113e-06
9:112976148 G A 0.037112 -5.2922e-06
9:112982009 T C 0.165986 -2.3715e-05
9:112982226 T C 1.106567 1.0455e-05
9:112985129 G A 0.465113 -1.7109e-05
9:112990354 C T 1.056026 -2.4992e-05
9:113003367 G A 0.219312 4.2346e-07
9:113005118 G T 0.158874 -3.2680e-05
9:113007499 C T 0.300820 2.7461e-06
9:113009246 G A 0.643729 -2.7911e-06
9:113013351 T C 0.541677 -1.1424e-05
9:113014727 C T 0.447274 1.4104e-05
9:113015747 T G 0.048767 -1.2804e-05
9:113016399 T C 0.170090 1.4074e-05
9:113023862 G A 0.291232 -5.3172e-06
9:113035152 C T 0.363016 1.6914e-05
9:113036125 G A 0.314708 -1.0707e-05
9:113036187 G C 0.226622 5.2217e-06
9:113042775 C T 1.077533 7.6205e-06
9:113049981 T A 0.073147 -1.0102e-05
9:113060439 C A 0.811796 2.0211e-05
9:113063408 A C 0.225446 1.4900e-05
9:113069090 G A 0.190509 1.0584e-05
9:113077184 G A 0.129775 1.0434e-05
9:113080530 T C 0.033719 -1.0013e-05
9:113081430 T G 0.120785 8.9812e-06
9:113081565 C T 0.076635 -3.6553e-05
9:113082009 G T 0.120269 1.2557e-05
9:113082105 C T 1.232769 -3.4693e-06
9:113082943 T C 0.248653 1.7198e-05
9:113083040 C T 0.184328 -1.3345e-05
9:113083128 A G 0.161124 -4.0938e-06
9:113083267 T C 0.034858 -4.6441e-06
9:113084222 G T 0.343855 -1.6024e-05
9:113085150 T C 0.073576 -1.8129e-05
9:113086123 T C 0.056175 -2.4064e-05
9:113088140 C T 0.687281 1.3783e-05
9:113090647 G A 0.062162 6.2823e-06
9:113090808 C T 0.635600 -1.9957e-05
9:113091523 G T 0.261161 -3.7225e-05
9:113104441 T C 0.173717 8.4081e-06
9:113104671 G A 1.814662 -1.6538e-05
9:113114748 G A 0.034352 -7.9427e-06
9:113117852 T C 1.582985 -7.3603e-06
9:113124417 A G 0.239069 2.3389e-05
9:113126296 C T 0.551074 1.4765e-05
9:113127833 A G 0.465667 -3.1131e-05
9:113131163 G T 0.170253 -1.0750e-05
9:113132221 A G 0.324717 2.8025e-06
9:113140259 G T 0.060272 1.1473e-05
9:113142197 T C 0.257938 7.6060e-06
9:113153159 C T 1.377265 2.3359e-05
9:113154271 G A 0.452421 4.1968e-06
9:113164183 C G 1.396735 -4.5059e-06
9:113166792 T A 0.397072 -1.3750e-05
9:113168501 G A 0.080137 5.5052e-06
9:113169630 C T 1.064549 1.0261e-05
9:113169631 A G 0.634047 6.5730e-06
9:113169775 C T 0.069265 1.5094e-05
9:113175878 T G 0.089480 1.2942e-05
9:113179036 A C 0.043307 -1.4260e-05
9:113190709 A C 0.644039 2.6721e-07
9:113191597 A G 0.058083 1.3263e-05
9:113192279 T A 0.089684 -5.9840e-05
9:113192655 G T 0.342825 1.5843e-06
9:113197263 C T 1.326815 -1.8492e-05
9:113208250 G T 0.378036 -8.4631e-06
9:113209195 G T 0.338728 9.1536e-06
9:113212387 C T 0.020831 9.0815e-06
9:113212454 T A 0.332758 9.9198e-06
9:113213740 C T 0.106489 -2.5429e-06
9:113220251 C T 0.131434 1.6986e-05
9:113221074 C T 0.079899 3.9329e-06
9:113221247 C T 0.304131 -1.1684e-05
9:113227107 C A 0.080413 1.9362e-05
9:113227726 T C 0.025295 1.0112e-06
9:113230649 T C 0.139791 -8.0356e-05
9:113234507 C T 0.603098 5.7380e-06
9:113236696 T C 0.048339 -2.4061e-05
9:113240481 T C 1.321368 -1.2849e-05
9:113244732 T G 0.142004 2.4685e-06
9:113251951 C T 0.197033 -4.0705e-07
9:113252011 C T 0.048968 -1.0446e-05
9:113255335 C T 0.208579 -1.2730e-05
9:113255402 A G 0.130319 -1.5019e-06
9:113255544 G A 0.989144 -3.8111e-06
9:113257175 C G 0.471501 8.1392e-06
9:113259152 G T 0.224582 1.4342e-05
9:113259281 A G 0.023731 1.5690e-05
9:113259891 G C 1.088671 1.8401e-05
9:113261483 T C 0.480670 2.1345e-06
9:113262710 A G 0.047064 -2.7277e-05
9:113266732 A G 0.176080 2.0174e-05
9:113269302 T G 0.045167 1.8639e-06
9:113270601 G A 1.922222 2.6047e-05
9:113274203 A G 0.278530 -5.3752e-07
9:113274842 T G 0.053425 1.8279e-05
9:113275227 T C 0.057627 -5.3470e-06
9:113276356 G C 0.435895 -4.7712e-05
9:113280810 T C 0.028868 1.0581e-05
9:113282822 T C 0.185749 1.8011e-05
9:113283373 T C 0.443014 4.9902e-06
9:113283645 T C 0.814359 1.7408e-06
9:113284871 T C 1.039339 -3.1848e-06
9:113290038 C A 0.069805 8.4262e-06
9:113294562 A G 1.475380 2.1342e-05
9:113297094 A G 0.106170 -5.1017e-05
9:113302975 A G 1.821802 8.5077e-06
9:113311958 A G 0.988736 -2.0354e-05
9:113312231 C G 0.058297 1.6752e-05
9:113313676 T C 0.031690 -4.9752e-06
9:113316712 G C 0.310037 -2.8565e-05
9:113319332 T C 1.089123 -1.2995e-05
9:113319487 A C 0.262208 -1.2140e-05
9:113320407 A C 0.211500 -5.8336e-06
9:113324896 G A 0.181918 -4.5027e-06
9:113324934 T C 0.182220 -1.5210e-06
9:113330176 T C 0.037966 -1.0792e-06
9:113331428 A G 0.344069 -4.3690e-06
9:113333995 T C 0.066433 -1.3561e-05
9:113334524 C T 0.093971 5.0328e-06
9:113334607 A G 0.135493 -1.2636e-05
9:113336845 T C 0.374004 9.4557e-06
9:113341054 A G 0.215780 -1.0765e-05
9:113353149 G T 0.172024 2.0065e-05
9:113373504 G A 0.045367 -1.5355e-06
9:113382619 T C 0.658444 -1.1753e-04
9:113392307 T G 0.375470 1.8819e-05
9:113393731 A G 0.036956 2.1105e-06
9:113396384 A C 0.033111 1.4555e-06
9:113400392 T C 0.035498 -4.4072e-06
9:113410208 A G 0.412752 1.8720e-05
9:113410260 A G 0.043188 1.3614e-05
9:113413017 A G 0.059762 -1.1228e-06
9:113415891 C T 0.599749 1.9604e-05
9:113418841 A G 0.037473 1.7866e-05
9:113419631 T C 1.277735 1.1333e-04
9:113431103 C T 0.040064 9.5713e-06
9:113431921 G A 0.113982 5.5942e-06
9:113449489 T C 0.062241 -7.6461e-06
9:113457799 G A 0.341706 5.1124e-06
9:113459655 T C 0.369731 -2.9091e-06
9:113466154 A G 0.124070 -4.2725e-05
9:113468736 C T 0.856551 1.1246e-05
9:113476862 G A 0.026481 -3.0705e-06
9:113480169 G A 1.731492 3.3205e-05
9:113485961 C A 1.326529 2.3045e-05
9:113487872 A C 0.027460 -9.4899e-06
9:113494982 C T 0.076833 3.8306e-05
9:113504046 T C 0.051076 -8.8011e-06
9:113511884 A C 0.032319 -7.0251e-06
9:113512773 G A 0.358736 1.7574e-06
9:113517720 T C 1.557680 1.7418e-05
9:113518646 C T 0.206216 -6.3319e-06
9:113521503 A C 0.046343 -1.6113e-05
9:113526019 C A 0.021089 7.2131e-06
9:113526996 T C 0.064447 1.0315e-05
9:113527565 G A 1.594908 6.8271e-06
9:113528456 C T 0.345844 4.4601e-05
9:113536391 T C 1.844761 -3.9166e-05
9:113538122 A G 0.273111 -1.8362e-05
9:113540059 T C 0.915164 -7.4986e-06
9:113543071 A G 0.087943 -1.3342e-05
9:113550172 G A 0.024594 6.8367e-06
9:113551727 G C 0.060561 2.5267e-05
9:113560119 G A 1.326104 -2.1728e-05
9:113560468 C T 1.621365 -5.1079e-05
9:113560732 G T 0.258655 -2.5475e-05
9:113562649 G A 0.024866 3.8219e-06
9:113563143 T G 0.035776 3.3198e-06
9:113570325 T C 0.036052 5.2952e-06
9:113579789 G A 0.263272 4.2145e-05
9:113584977 A G 0.054142 -3.3546e-05
9:113587844 A G 0.254106 -9.8389e-06
9:113590448 A G 1.156936 1.1992e-05
9:113594083 G A 0.162236 3.3213e-06
9:113594705 G A 0.084737 -4.3742e-05
9:113598636 C T 0.599552 -1.6268e-05
9:113600604 A G 0.317645 5.4670e-06
9:113606668 T C 0.509222 5.4542e-06
9:113607082 G A 0.462223 1.0596e-05
9:113609826 G A 0.174914 -2.3535e-05
9:113612783 C A 0.076108 -2.4617e-06
9:113615401 C A 0.793338 1.0820e-05
9:113617110 C T 0.590539 -1.0156e-08
9:113617775 G T 0.045932 1.3800e-05
9:113635929 G A 0.378557 2.4792e-06
9:113642646 C T 0.760673 -4.5324e-06
9:113645842 C A 0.477386 8.7232e-06
9:113646117 C T 0.134783 -6.1678e-06
9:113646183 C T 0.240575 2.0715e-05
9:113646311 G C 0.611764 -1.2813e-06
9:113646325 A C 0.057352 2.0121e-06
9:113646781 T C 1.842024 2.2355e-05
9:113651999 G T 0.069948 1.0048e-05
9:113659382 C T 0.026570 -9.4431e-06
9:113665419 A G 0.427582 6.3252e-07
9:113676086 C T 0.688906 4.5795e-06
9:113678096 T C 0.245511 9.4843e-06
9:113681061 C A 1.975130 3.4564e-06
9:113697686 G T 0.198223 -4.7687e-06
9:113699603 G T 0.589325 1.4738e-05
9:113704224 G A 0.025563 -6.4616e-06
9:113707469 A G 0.056015 2.2215e-05
9:113722721 C T 0.875264 1.0603e-05
9:113734610 C T 0.258081 -4.1530e-06
9:113735348 C A 0.024258 -3.3264e-06
9:113747630 C A 0.250791 1.1272e-06
9:113749736 C T 1.370706 -2.5400e-06
9:113753524 C T 0.863320 5.6629e-07
9:113759294 A G 0.023673 5.0880e-07
9:113765615 A G 0.032679 -1.2290e-05
9:113773147 T C 0.084220 3.8788e-06
9:113776417 T C 0.061581 1.6046e-05
9:113778456 T C 0.220992 -6.2718e-06
9:113778572 G A 0.095100 -1.6403e-06
9:113782703 T C 0.250098 4.9557e-06
9:113782934 G C 1.092543 -8.6623e-07
9:113791392 C T 0.057406 7.4594e-06
9:113792997 G A 1.684741 -3.2827e-05
9:113796742 T C 0.635899 -2.4856e-05
9:113797266 G C 0.038258 4.8816e-06
9:113807082 T C 0.494599 -3.0978e-06
9:113811445 T C 0.226296 1.6434e-05
9:113812539 A G 0.045530 -7.0772e-07
9:113813394 T C 0.031367 -1.6571e-05
9:113821522 T A 0.088450 1.2070e-04
9:113822118 T C 0.042722 -4.6367e-06
9:113822481 A G 0.060163 -2.6045e-05
9:113823369 C A 0.215389 -4.8901e-06
9:113827753 C A 0.444435 -5.1176e-06
9:113831986 A C 0.509868 2.8748e-06
9:113832044 A G 1.198431 -1.9979e-05
9:113834397 C T 1.717369 5.3095e-06
9:113836214 G A 0.408353 5.7733e-06
9:113840656 G A 0.047560 -1.2918e-05
9:113844435 T C 0.391095 1.4262e-05
9:113846061 T C 0.270062 -4.1217e-05
9:113846467 C A 0.603635 -5.7873e-06
9:113849445 G A 1.189224 -1.2408e-05
9:113850365 A G 1.160142 -5.0596e-06
9:113857337 C T 0.399000 1.4995e-05
9:113863138 G A 0.250108 1.6237e-05
9:113864075 T C 0.753625 2.1326e-05
9:113864749 T C 1.393002 2.4838e-05
9:113893373 G A 0.363237 -3.5014e-06
9:113904589 A C 0.080562 -1.1608e-05
9:113908189 G A 0.036436 1.6792e-06
9:113908312 T C 0.029901 3.2906e-06
9:113911287 T C 0.055584 -1.9006e-06
9:113920108 G A 1.457565 3.5192e-05
9:113927801 G A 0.456620 1.0908e-05
9:113932556 A G 0.216106 -1.3221e-05
9:113948292 C A 0.042600 1.2834e-05
9:113969559 A C 0.021572 -2.7417e-05
9:113971839 A G 0.030864 7.0583e-06
9:113972381 A G 0.137904 1.9310e-05
9:113972498 A T 1.540861 4.7212e-05
9:113978773 G A 0.297763 4.2517e-06
9:113979513 G C 0.048757 9.7733e-07
9:113980182 C T 0.574230 2.9391e-06
9:113987203 T C 0.106329 -3.0295e-05
9:113993559 T C 0.032288 -7.5725e-07
9:113996168 C G 0.579615 4.1830e-06
9:113997044 T C 0.037786 8.6164e-07
9:114004821 G A 0.730867 2.3283e-05
9:114009186 T C 0.028310 2.3011e-05
9:114012526 G A 0.220302 1.5378e-05
9:114013748 A G 0.031870 -7.0231e-06
9:114020282 C T 0.030303 -4.2364e-06
9:114029290 T C 0.101114 -1.0874e-05
9:114034830 T C 0.262147 -2.4040e-06
9:114038806 A G 0.053619 -1.5306e-05
9:114043821 A G 1.549683 5.3404e-05
9:114047003 C T 0.234666 1.8549e-05
9:114047257 G T 0.096038 3.7663e-05
9:114066847 C A 0.221628 4.8544e-06
9:114079196 G T 1.267454 1.4924e-05
9:114089882 T C 0.134830 7.7976e-06
9:114105628 A G 0.046057 2.5776e-05
9:114110713 T C 0.020141 -8.4435e-06
9:114122763 A G 0.088640 7.9119e-06
9:114128759 T C 0.133453 5.8824e-05
9:114147006 T C 0.025961 -1.2597e-05
9:114152636 T C 1.968358 8.6435e-06
9:114156104 A T 0.043841 3.3265e-05
9:114162283 A C 0.065950 4.2055e-05
9:114174415 C T 0.973995 -1.7399e-05
9:114184259 C G 0.090398 5.9651e-06
9:114185613 A G 0.032356 1.4379e-06
9:114186381 G A 0.055852 -2.3727e-05
9:114191098 G A 0.454277 -3.8385e-05
9:114196288 C G 0.123726 1.4432e-05
9:114206079 T C 0.035640 -3.4361e-06
9:114216674 G A 0.349679 4.9520e-05
9:114247834 G A 0.058899 -4.1181e-05
9:114264557 C T 0.079994 -3.6723e-06
9:114270410 C T 0.134126 9.5730e-06
9:114283045 C T 0.987563 6.9486e-06
9:114283836 G A 0.165704 -3.3730e-05
9:114290716 A G 0.184770 6.9526e-08
9:114293634 G A 1.302027 3.6357e-05
9:114305957 T C 0.849398 5.5797e-07
9:114307394 A G 0.133358 1.2398e-05
9:114311177 G A 0.058130 -4.1259e-07
9:114316981 A G 0.029255 1.8744e-05
9:114328935 C T 0.101383 -1.3642e-05
9:114329391 T C 0.092570 -6.0812e-06
9:114341444 C A 0.069707 9.8098e-06
9:114342146 A G 0.220907 1.0717e-05
9:114347591 A C 0.341682 -6.0131e-05
9:114348513 A G 0.738428 6.2403e-05
9:114349401 C T 0.037337 2.3921e-05
9:114359624 A C 1.222104 7.0338e-06
9:114363287 A G 0.145332 -2.5196e-06
9:114366094 C G 0.601782 9.3454e-06
9:114374729 A G 0.384721 5.8362e-06
9:114376155 T C 0.488157 1.3126e-05
9:114378639 G A 0.075520 -1.0360e-05
9:114384256 A G 0.148497 5.5329e-06
9:114387135 G A 0.819721 -3.8963e-06
9:114394146 T G 0.255248 -1.2541e-05
9:114400998 A G 0.274002 -2.9434e-05
9:114406649 G A 0.515298 -4.4734e-05
9:114407960 A G 0.402505 -6.9851e-05
9:114411891 T C 0.061377 1.1746e-05
9:114417231 G A 0.044194 2.4392e-05
9:114422002 T C 0.115961 7.3084e-06
9:114424922 G T 1.621450 6.8814e-05
9:114427893 T C 0.221679 -1.2497e-05
9:114433650 G A 1.194245 7.0797e-07
9:114433978 T G 0.631949 4.9593e-06
9:114438945 C T 1.180690 2.4451e-05
9:114438971 A G 0.049104 2.1824e-05
9:114439026 G T 0.800345 -1.8742e-05
9:114453006 A G 0.187391 1.3725e-05
9:114453925 T G 0.023976 -1.0476e-05
9:114454544 C T 0.886888 7.8639e-06
9:114463003 C T 0.077009 -8.6532e-06
9:114464487 C T 1.582342 3.0921e-05
9:114470138 T C 0.024384 -9.3023e-06
9:114472734 T C 0.024078 -1.1611e-05
9:114473119 A G 0.121119 6.3036e-06
9:114473592 T C 0.042052 3.4303e-06
9:114480562 G A 0.025077 -1.0570e-05
9:114484592 A G 1.914358 -9.2620e-06
9:114486008 T C 0.029619 -1.5810e-05
9:114489299 C A 0.464100 1.5819e-05
9:114490308 C T 1.559363 2.2087e-05
9:114493354 G T 0.621399 -1.2393e-05
9:114508496 A G 0.033879 2.3056e-05
9:114508557 A G 0.043297 -3.0916e-05
9:114510473 C G 0.024125 -8.1502e-06
9:114521086 T C 0.137421 2.3374e-05
9:114539861 T C 0.098510 -2.8124e-05
9:114563801 C T 1.540466 8.4528e-06
9:114569691 C G 0.075717 4.8526e-06
9:114570367 G A 0.443582 8.3744e-06
9:114571234 T C 0.032322 1.0890e-05
9:114578010 C T 0.021806 1.0388e-06
9:114581974 G A 0.271581 1.2327e-05
9:114591623 C T 0.430061 2.3686e-05
9:114591865 G A 0.205781 1.0880e-05
9:114592595 G T 0.047502 8.0449e-06
9:114597471 T C 0.082956 -7.3770e-06
9:114600448 C T 0.290624 -2.5049e-05
9:114618075 C A 0.101196 4.0379e-05
9:114626595 C T 0.347741 2.7814e-06
9:114628073 A G 0.366865 8.5807e-06
9:114631524 C G 0.143812 3.4559e-05
9:114637189 C T 0.062237 2.5299e-05
9:114639957 A C 1.183818 4.8764e-06
9:114650240 T G 0.058208 1.1375e-05
9:114655098 A G 0.619866 -1.8364e-05
9:114659950 A G 0.126412 1.5502e-05
9:114660452 G T 0.687230 -1.0729e-05
9:114672791 A G 0.049515 1.1344e-05
9:114672865 T C 0.171847 4.8744e-05
9:114679413 G A 0.062917 -1.2477e-05
9:114688103 G A 1.298899 2.0303e-05
9:114688993 T C 0.032808 -2.7693e-05
9:114690711 G A 0.042158 6.4097e-06
9:114693450 A C 0.027964 -2.1904e-06
9:114694486 G A 0.527030 4.3330e-06
9:114694991 A G 0.095260 3.4732e-05
9:114697526 C T 0.041485 -1.0873e-05
9:114698951 T C 0.058569 1.6324e-05
9:114699273 C T 0.029806 -2.9915e-05
9:114699872 C T 0.200433 -3.0449e-06
9:114700288 A G 0.074718 1.9683e-07
9:114700329 T G 0.077247 -4.5311e-06
9:114701138 A G 0.474595 1.2802e-05
9:114701630 C T 0.379101 -6.1627e-06
9:114706412 A G 0.326655 1.9688e-06
9:114706973 T C 0.703773 3.7885e-06
9:114711409 T C 0.948884 -9.7546e-06
9:114712402 C T 1.580802 -1.9341e-06
9:114712898 C T 0.760792 -3.6165e-05
9:114720487 G T 0.271670 2.8850e-05
9:114721272 A G 1.519843 -2.1922e-06
9:114721575 T G 1.873907 1.6866e-05
9:114723513 C T 0.052983 2.7096e-06
9:114729357 A G 1.297212 -3.7677e-06
9:114732385 A G 0.223967 8.5674e-06
9:114734789 A G 0.063383 -2.4887e-05
9:114738312 G A 0.033152 9.0931e-06
9:114739318 C T 0.055478 2.3122e-05
9:114742153 A G 0.043871 9.9309e-06
9:114745871 C T 1.599990 1.4323e-05
9:114746382 T C 0.709791 2.9803e-05
9:114761427 C T 0.706034 3.2439e-05
9:114763498 T G 0.036596 -3.4770e-05
9:114764995 T C 0.176427 8.1552e-06
9:114768946 A G 0.074884 9.5673e-06
9:114770843 G T 0.064189 3.6903e-06
9:114773209 C T 0.151214 -1.1975e-05
9:114774591 A G 0.132743 -2.3018e-05
9:114778046 T C 0.561409 1.6399e-06
9:114780290 C T 0.234853 6.3085e-06
9:114781459 C A 0.021412 1.2993e-05
9:114787314 C T 0.034474 -7.2846e-06
9:114791018 A G 0.031418 1.1304e-05
9:114798619 C T 0.074643 1.1122e-05
9:114800840 C T 1.107064 -1.3488e-05
9:114801866 C T 0.215953 -1.7622e-06
9:114812566 C T 0.355445 -7.7583e-06
9:114812743 A G 0.395151 -1.0003e-05
9:114813211 T C 0.193868 -1.6069e-06
9:114814896 A G 0.106975 2.8891e-06
9:114815282 C T 0.319583 -1.3941e-05
9:114821568 A G 0.189146 -9.8430e-06
9:114828265 C A 1.249615 -3.4088e-05
9:114830718 G A 0.029786 -1.4345e-05
9:114831393 G C 0.083156 -7.7129e-06
9:114831484 T C 0.053965 -1.1360e-05
9:114831697 G T 1.908830 -8.0779e-06
9:114831896 A G 0.052939 3.5466e-07
9:114832919 A C 0.193188 -3.9696e-05
9:114835829 A C 0.614610 7.6106e-06
9:114839134 A G 0.218466 2.0601e-06
9:114841863 C T 0.412783 -1.4061e-05
9:114843415 T G 1.041617 -2.7075e-06
9:114844254 G A 0.217408 6.5766e-06
9:114850190 T C 0.638912 -6.1696e-06
9:114855383 C A 0.115679 -1.0575e-07
9:114855564 G A 0.072882 5.2416e-06
9:114857304 C T 0.047604 2.1896e-05
9:114868733 G A 0.504744 1.1722e-05
9:114868944 C T 0.088528 -2.6026e-06
9:114876846 A G 0.315565 1.0492e-05
9:114880434 T C 0.111443 -6.8127e-06
9:114881831 T C 0.288795 1.0251e-05
9:114886909 C T 0.054125 1.9416e-05
9:114888145 T G 1.130740 7.5683e-06
9:114895260 G A 0.375194 3.8895e-06
9:114900718 A G 0.441950 2.2098e-05
9:114910679 A G 0.081490 2.0900e-06
9:114912617 C A 0.817300 2.0490e-05
9:114916960 C T 0.332367 -4.5204e-06
9:114927397 A G 0.449406 2.2263e-05
9:114927535 C T 0.888183 -1.6204e-05
9:114933834 A G 0.622123 -4.2906e-07
9:114934906 A G 0.073283 -6.5101e-06
9:114938861 C T 0.323231 -2.3068e-05
9:114940255 C T 0.601752 -1.3080e-05
9:114943096 A G 1.546630 -1.8137e-05
9:114947129 T C 0.052201 -3.4220e-06
9:114951139 A G 0.122655 -1.8847e-05
9:114953715 G A 1.555031 -9.2963e-06
9:114956054 A G 0.279887 -5.0419e-05
9:114959341 A G 0.106472 -4.4365e-06
9:114963005 A C 0.022990 -1.3945e-05
9:114970254 C T 0.046367 -1.2474e-05
9:114973279 G A 1.553838 -1.3919e-05
9:114975791 T C 1.530909 -1.3622e-05
9:114982937 T C 0.112786 6.3324e-07
9:114998524 C T 0.143459 -3.3383e-06
9:115001163 T C 1.966468 -2.5656e-06
9:115008650 G A 0.028637 1.2791e-05
9:115018065 T G 0.973883 2.0397e-06
9:115035134 A G 0.260260 -3.0206e-06
9:115051160 A G 0.102930 3.8965e-06
9:115058097 T C 0.580509 -1.8050e-05
9:115059442 A G 0.318383 -1.0323e-05
9:115060404 A C 0.046227 -1.1408e-05
9:115074370 T C 0.087936 -6.3763e-06
9:115078760 A G 0.202215 -2.8125e-05
9:115095044 A G 0.046955 3.0300e-05
9:115116311 G C 1.828833 -4.3656e-06
9:115123005 A G 0.355247 -1.2218e-05
9:115140276 A G 0.551961 7.8297e-06
9:115141596 G T 0.083214 2.6745e-05
9:115142078 A G 0.341672 -6.9710e-06
9:115144889 C T 1.287472 -1.3213e-05
9:115158922 G T 0.022779 -2.4659e-05
9:115160305 C G 0.779980 -7.5340e-06
9:115165515 A G 0.042474 -5.5869e-06
9:115171062 C T 1.854069 -4.5188e-05
9:115179836 C T 1.800094 -4.5096e-05
9:115184208 G C 0.039564 2.6795e-05
9:115185301 C T 0.305488 -1.5164e-05
9:115187441 A G 1.017557 -1.9460e-05
9:115206575 G A 0.453081 1.4466e-05
9:115210541 G A 0.106210 7.1717e-06
9:115219017 A G 1.868508 -2.6121e-05
9:115238800 A G 0.023044 -1.8819e-05
9:115241670 A G 0.045194 -2.1914e-05
9:115245875 C T 1.572812 2.9571e-06
9:115248347 A G 0.275335 -2.0149e-05
9:115254923 G A 0.201535 2.8939e-05
9:115270889 G T 1.122744 -7.9383e-06
9:115272606 C T 0.166479 -1.1195e-05
9:115274130 A G 0.021160 -4.5448e-06
9:115285860 C T 0.500498 1.1771e-05
9:115289401 G T 1.866666 -2.9311e-05
9:115312887 T C 0.042287 -2.1400e-06
9:115315879 A G 0.035892 -1.5019e-05
9:115320007 T C 0.049637 1.7642e-05
9:115321601 A G 0.247660 -2.0918e-05
9:115335452 T C 0.079899 3.8415e-05
9:115342289 A G 0.049722 2.6489e-06
9:115343780 A G 0.500505 9.4988e-06
9:115356959 G T 0.032516 2.4847e-05
9:115367155 A G 0.657138 1.4838e-05
9:115371397 A G 1.695726 -9.5326e-06
9:115391322 G A 0.025070 -6.4798e-06
9:115395507 G C 0.107577 4.2430e-05
9:115395837 G A 0.049773 -1.6882e-06
9:115399064 T C 0.361241 -2.5702e-05
9:115399594 T C 0.177586 -6.8581e-05
9:115403585 C T 1.650359 1.1981e-05
9:115404641 G T 0.185018 -4.2655e-06
9:115405291 A G 0.052133 -5.6211e-06
9:115409197 A G 0.056614 -2.5998e-05
9:115409780 G A 0.091795 1.1108e-06
9:115415500 A G 0.036840 3.1447e-06
9:115416257 G A 1.091142 -6.9042e-06
9:115423888 A C 0.044347 3.4765e-05
9:115426603 C T 0.386893 -1.5431e-05
9:115428882 C A 0.030442 -1.3615e-06
9:115440165 A G 0.587598 -1.0809e-05
9:115440819 T C 0.877929 4.0302e-06
9:115442419 C A 0.085159 4.6432e-06
9:115442494 T C 1.097432 8.7941e-06
9:115443026 A G 0.049376 1.0867e-06
9:115446010 G A 0.838056 5.3249e-07
9:115459409 A G 0.027389 2.5292e-06
9:115473960 A G 0.048577 -4.9819e-06
9:115475095 C T 0.052578 -4.1112e-06
9:115493841 A C 0.096154 -1.1627e-05
9:115504217 G A 0.226258 1.0385e-05
9:115504764 G A 0.823675 -1.2004e-05
9:115507165 A G 0.184056 -2.6875e-05
9:115509156 C T 0.645188 6.2568e-06
9:115519675 T C 1.169651 9.9686e-06
9:115522494 G A 0.036919 1.2940e-06
9:115527016 C T 0.048073 -1.1670e-05
9:115540216 G A 0.139600 4.1787e-05
9:115545803 C G 0.589716 -1.3213e-05
9:115549463 T C 1.814781 2.6640e-05
9:115557614 A G 0.049474 -6.2226e-06
9:115573030 A G 1.603363 3.3581e-05
9:115582153 T C 0.369758 7.6420e-06
9:115587963 A G 0.033291 3.3587e-06
9:115593729 C A 0.578181 2.3341e-05
9:115598610 G A 0.211976 -1.2999e-05
9:115599248 A G 0.077615 1.4678e-05
9:115610148 C T 1.657998 1.0673e-05
9:115610429 A G 1.628576 2.9448e-05
9:115613878 T C 0.570718 2.4663e-05
9:115618322 C T 0.056838 -6.3460e-06
9:115619518 A G 0.040186 1.1092e-05
9:115631418 T C 1.816661 1.2197e-05
9:115636588 C T 1.226071 -1.0051e-05
9:115637775 G A 0.056366 -2.2882e-05
9:115641039 C T 0.039156 1.1883e-05
9:115641569 C A 0.198536 -1.2458e-05
9:115652836 A G 0.638786 -1.9010e-05
9:115661029 G A 1.210684 6.8224e-06
9:115664097 G A 0.201521 -1.4659e-05
9:115666577 G C 0.086104 -1.4021e-05
9:115667112 T C 0.047965 1.9760e-06
9:115669284 A C 1.865010 1.1738e-05
9:115672636 A C 0.027015 1.2115e-05
9:115673030 C T 1.091663 -9.6270e-06
9:115674130 G A 0.084452 -5.7453e-06
9:115676215 A G 0.090877 -1.0029e-05
9:115676790 G A 0.040553 -2.7986e-06
9:115677098 C G 0.251012 -5.9251e-07
9:115678692 T C 0.601816 9.0941e-06
9:115679298 G A 1.195673 9.5139e-06
9:115680461 A C 0.032958 3.1079e-07
9:115680981 T C 0.033621 -2.4217e-05
9:115683429 C T 0.698993 6.6280e-06
9:115683920 T C 0.460210 6.2387e-06
9:115684555 G A 0.061547 1.0588e-05
9:115685750 A C 0.035807 -1.0049e-05
9:115686998 T C 0.065379 -3.1563e-05
9:115687735 C T 0.266845 -1.5237e-05
9:115698340 C G 0.042654 2.9710e-05
9:115698356 C T 0.095698 2.8071e-05
9:115702253 A G 1.953086 -1.6709e-05
9:115702989 G A 0.062798 4.7912e-05
9:115704901 G T 1.934543 -1.1751e-05
9:115705305 T C 0.211724 -8.4999e-05
9:115708210 T G 1.364301 -4.7469e-07
9:115708581 C G 0.092006 7.5355e-06
9:115709644 T C 0.359728 1.3315e-06
9:115716092 C T 0.112079 1.2382e-05
9:115717575 T G 1.847280 -4.3480e-05
9:115719013 G T 1.421830 6.0636e-06
9:115724113 C T 0.134681 8.0935e-06
9:115728930 T C 0.042797 -7.2528e-06
9:115732057 G A 0.273074 -7.8336e-06
9:115733396 A G 0.283389 -8.5622e-05
9:115733682 A G 0.940755 1.5390e-05
9:115735382 C T 0.107853 3.1051e-05
9:115735828 A C 0.481707 -2.8440e-06
9:115737459 A C 0.558271 -9.6700e-06
9:115739165 C T 0.145193 -3.4449e-05
9:115744445 T C 0.207920 1.2523e-05
9:115745589 T C 0.429432 -1.7464e-05
9:115747282 A G 0.043300 -8.7605e-06
9:115756997 A C 0.050430 -1.8038e-05
9:115773567 C T 0.074731 -2.1914e-06
9:115774143 C T 1.043797 -5.4796e-06
9:115774980 C G 0.326094 4.1451e-05
9:115785388 T C 1.252263 7.5979e-06
9:115785680 C G 0.069054 -1.6353e-05
9:115787648 G A 0.125423 1.8488e-05
9:115787955 A G 0.040060 1.3166e-06
9:115788233 G A 0.064879 1.2036e-05
9:115794614 A G 1.396644 1.4832e-05
9:115794712 A G 0.099628 2.5667e-06
9:115795364 T C 0.054526 -1.1316e-05
9:115796220 T C 0.104946 -2.9592e-06
9:115796553 T G 0.111545 1.6493e-05
9:115801251 G A 0.181398 -2.3065e-05
9:115802287 A C 1.038007 -2.9453e-05
9:115808840 C T 0.032329 -2.7591e-06
9:115815293 G A 0.095283 -1.1553e-05
9:115818949 T A 1.198451 1.9659e-06
9:115819250 T C 0.708132 -1.1134e-05
9:115819870 A G 0.128591 6.2133e-06
9:115854670 G C 0.089626 1.4358e-05
9:115857242 C T 0.031625 1.5544e-05
9:115859223 G A 0.722302 -8.8521e-06
9:115859898 G C 0.055217 5.2811e-07
9:115859913 G C 1.875101 -1.3723e-05
9:115864465 G A 0.281162 -1.9218e-05
9:115865062 C A 0.029041 7.2224e-06
9:115866273 T C 0.237056 2.7338e-05
9:115874261 T C 0.820768 -8.1488e-06
9:115874688 T C 0.229308 -6.8685e-06
9:115875171 G A 0.801841 -9.2806e-06
9:115889973 C G 0.252338 -3.8466e-06
9:115891525 G A 0.030445 -9.6256e-06
9:115892168 T G 0.078641 -4.5954e-05
9:115893229 G A 0.169349 -1.3026e-05
9:115893487 A G 0.068734 8.5318e-06
9:115897653 T C 0.121700 4.3454e-05
9:115899672 G A 0.248908 -5.7918e-05
9:115904129 T C 1.240745 6.0768e-06
9:115905512 G A 0.039832 4.1438e-06
9:115905850 G A 0.062815 -1.2897e-05
9:115908452 T C 0.111671 -3.0363e-05
9:115915859 G C 0.973764 -5.6108e-06
9:115915870 A G 0.122720 7.8281e-06
9:115917152 G A 0.063512 2.0816e-05
9:115918220 A C 0.963561 -1.2318e-05
9:115918306 A G 1.021358 -2.7023e-05
9:115918663 G T 1.298460 -2.5984e-05
9:115918680 G C 0.121159 -2.8113e-05
9:115919885 C G 0.590916 -6.8126e-06
9:115921047 C A 1.636131 1.6230e-06
9:115924388 T C 0.491771 4.8188e-05
9:115926317 T G 0.235254 2.5484e-06
9:115931703 A G 0.644062 -2.2531e-05
9:115932012 T G 0.128965 -2.2694e-05
9:115933885 C A 0.129707 -2.1584e-05
9:115936903 G A 0.755764 3.3154e-05
9:115941046 C T 0.380444 5.1827e-06
9:115942559 T G 0.063070 1.8253e-05
9:115944091 G A 1.263534 1.8069e-05
9:115950114 T C 0.085302 -9.2464e-07
9:115950706 C A 1.130642 -1.7246e-05
9:115952414 T C 0.147916 -3.7196e-07
9:115952644 C T 0.078587 -1.9043e-05
9:115958516 A G 0.108023 6.9373e-07
9:115968797 T C 0.370560 -3.1209e-05
9:115983216 C T 0.303319 1.0110e-05
9:115984428 C A 0.205961 -7.3260e-06
9:115985037 T C 0.078825 7.7160e-06
9:115986409 G T 0.232286 1.7046e-06
9:115991417 T C 0.138499 -5.3008e-06
9:116000241 T C 0.094610 1.7625e-06
9:116002221 G C 0.056325 -2.0133e-05
9:116002565 T C 0.549343 2.0316e-05
9:116007872 A C 0.032451 1.7774e-05
9:116014069 T C 0.111671 -1.1208e-05
9:116018777 A G 0.876291 9.2175e-07
9:116022250 A G 0.023863 4.5659e-06
9:116028559 A C 0.571813 -4.6753e-06
9:116035890 G T 0.706606 -1.0986e-05
9:116042177 T A 0.107455 -4.4253e-06
9:116050088 C T 0.059259 5.8925e-06
9:116053445 T C 0.078454 2.9751e-06
9:116059054 G A 0.575916 -3.9528e-06
9:116059567 C G 0.444996 1.9572e-06
9:116060124 C T 0.683905 -1.1095e-05
9:116060212 A G 0.030122 -1.3656e-05
9:116060221 T C 0.661653 -1.5151e-05
9:116073034 A G 0.040101 -2.0557e-05
9:116077629 C T 1.060605 -1.9659e-05
9:116079812 A C 0.062285 2.7031e-05
9:116082647 G C 0.442283 2.3592e-06
9:116085278 A C 0.036303 -5.5381e-07
9:116085423 A G 0.128707 2.1023e-05
9:116087937 T C 0.273825 3.5707e-07
9:116097226 T C 0.251305 -6.9845e-06
9:116098701 C T 0.125413 -8.7449e-06
9:116101297 T C 0.032801 1.0670e-05
9:116104022 G A 0.220081 -2.6563e-05
9:116110034 A G 0.246440 -3.5461e-05
9:116110418 T C 0.154332 4.1463e-06
9:116113396 T C 0.371305 -3.7036e-05
9:116118313 C T 0.432760 -6.6141e-06
9:116119299 C T 0.028796 -1.8355e-05
9:116119329 G A 0.125688 -1.4267e-05
9:116123917 G A 0.575138 -7.9479e-06
9:116127576 G T 0.034838 8.0534e-06
9:116131580 T C 0.181785 1.5100e-05
9:116131679 G A 0.261807 5.1131e-06
9:116132092 C G 0.102437 -9.1851e-06
9:116132334 T C 0.417587 -8.5972e-07
9:116133353 G C 0.145251 -8.3095e-06
9:116135261 C A 0.062955 -1.1692e-05
9:116136155 A G 0.062159 -9.5716e-06
9:116136198 T C 1.289947 -1.7923e-05
9:116137673 C A 0.474455 1.6541e-05
9:116138013 T C 0.351997 2.6651e-05
9:116139063 C G 0.533782 7.6684e-06
9:116139563 A C 0.119092 -3.8570e-06
9:116141055 G A 0.529730 7.1746e-06
9:116141153 G A 0.264516 -1.5192e-05
9:116143126 G A 0.101114 -1.7923e-05
9:116144973 A G 1.588574 3.7876e-07
9:116148241 A G 1.369299 9.6914e-06
9:116149967 T C 0.255180 -1.1405e-05
9:116150109 A G 0.893429 -5.2734e-06
9:116150906 G A 0.060632 -6.8673e-06
9:116151191 G A 0.626927 5.4522e-06
9:116151501 C T 0.102369 -1.3194e-05
9:116152891 G A 0.165459 8.5080e-06
9:116152990 G C 0.154002 -1.5800e-05
9:116153352 C T 1.068173 -1.4119e-05
9:116155082 C A 0.039057 2.2833e-06
9:116155428 A G 0.171637 1.4929e-05
9:116159099 T C 0.352660 4.2118e-05
9:116165183 C G 0.093618 -1.3416e-05
9:116170227 G A 0.056216 -2.1413e-05
9:116170559 A G 0.738968 5.0657e-05
9:116181419 G A 0.044283 -1.9798e-06
9:116182004 G A 0.032975 1.0842e-06
9:116186544 G A 0.191903 1.5575e-05
9:116191205 C A 0.115859 2.9866e-05
9:116191244 A G 0.179592 6.4273e-06
9:116207828 G T 0.041495 -1.3085e-05
9:116214157 A G 0.037323 6.1697e-08
9:116224374 T G 0.055356 1.4583e-05
9:116247077 A G 0.053319 -2.2976e-05
9:116249964 A C 0.076727 -2.4065e-05
9:116265583 G C 0.413235 -3.1047e-07
9:116280976 A G 0.067446 -1.0234e-06
9:116285887 A G 0.020807 4.1549e-06
9:116288537 C T 0.378764 2.5725e-05
9:116308070 G A 0.080559 -7.3034e-06
9:116309714 A G 0.109719 3.9848e-05
9:116322078 T C 0.175611 1.4236e-05
9:116333286 A C 0.050521 -2.2377e-06
9:116333600 T C 0.030558 1.5266e-06
9:116343044 A G 0.190451 1.6954e-05
9:116344331 T C 0.059755 -7.9610e-06
9:116345968 T C 0.025876 1.2178e-05
9:116346118 A G 0.198121 1.7991e-05
9:116348264 A G 0.046132 7.1331e-07
9:116356430 T G 0.074113 -7.2002e-06
9:116356631 A G 0.038721 -1.6918e-05
9:116356776 T C 0.189550 1.3767e-05
9:116359339 C T 1.490934 -3.3217e-05
9:116360441 A G 0.195493 3.7037e-06
9:116365451 G T 0.255469 1.3479e-05
9:116365518 A G 0.020844 1.6556e-05
9:116369131 T C 0.200919 1.6890e-05
9:116375523 T G 0.049236 3.6432e-06
9:116376289 A G 0.066548 -5.7328e-06
9:116380938 A G 0.218867 2.1895e-05
9:116381325 A G 0.074946 7.5610e-06
9:116381932 C T 1.538287 -4.6394e-06
9:116383462 T C 1.320110 -1.7078e-05
9:116386154 T C 0.077581 -1.7285e-05
9:116387254 T C 1.183849 -1.1491e-05
9:116394800 T G 0.059126 -8.2592e-06
9:116398035 T C 1.745258 -1.4071e-05
9:116398896 A C 0.294843 -5.6059e-06
9:116399002 G A 1.756243 -1.3427e-05
9:116399824 C T 1.754478 -1.3894e-05
9:116400152 C A 0.576273 4.0981e-05
9:116403013 C A 0.592460 -6.1886e-06
9:116404703 T C 0.425920 -9.0002e-06
9:116405362 C T 0.193413 9.1906e-07
9:116407044 G A 0.979798 1.4040e-05
9:116407227 T G 0.127293 -5.3651e-07
9:116407351 C T 1.928005 -2.5449e-05
9:116407930 A G 0.070404 6.5581e-06
9:116409264 G A 0.136319 -7.4386e-06
9:116409438 C T 0.056243 4.3881e-06
9:116409528 G A 1.202109 5.8611e-06
9:116410660 T C 0.646942 -1.4049e-05
9:116411211 A C 0.632010 -4.2973e-06
9:116413298 C T 0.134585 -1.7027e-05
9:116413751 C T 0.166904 -5.7784e-06
9:116415433 C A 0.720310 -1.3740e-05
9:116416004 G A 1.628178 1.7943e-05
9:116417347 A C 0.041559 -9.5330e-06
9:116419058 C T 0.058348 -8.4997e-06
9:116419426 T C 0.262167 -5.3911e-06
9:116422321 C T 0.671948 -3.3330e-05
9:116430745 C T 0.777169 -3.5551e-05
9:116433816 A G 0.275658 -4.2228e-06
9:116434859 G A 0.379114 -1.8476e-05
9:116435724 G A 0.717359 5.0285e-07
9:116435937 G A 0.042185 1.3474e-05
9:116436877 T C 0.508498 1.5765e-05
9:116439749 G A 0.257659 -2.1211e-06
9:116441589 C T 1.872085 3.9358e-06
9:116442826 A G 0.081875 -6.8842e-06
9:116444269 A C 0.239980 3.4679e-06
9:116445936 G A 0.079318 -2.0017e-05
9:116446747 C T 0.563109 -1.8203e-06
9:116447723 A G 0.991426 -1.8926e-05
9:116448765 A C 0.411562 -5.0457e-06
9:116453811 T C 0.090707 -4.4087e-05
9:116461420 T C 0.147318 6.2009e-06
9:116470201 C A 0.073110 1.3081e-05
9:116471385 T C 0.924272 8.3040e-06
9:116476484 G A 0.835466 1.0429e-05
9:116481040 G A 0.153743 -1.3556e-05
9:116485008 A C 0.483723 1.6652e-05
9:116488597 A G 0.128921 7.1020e-06
9:116493871 A C 0.103637 7.7348e-06
9:116494414 A G 0.062880 -6.1186e-05
9:116500068 T C 0.277283 9.8231e-06
9:116504471 A G 0.043674 -1.1288e-05
9:116508199 T C 0.386560 -6.6561e-06
9:116519755 T C 0.256510 2.5701e-05
9:116524736 A C 1.414768 -2.2405e-06
9:116525381 G A 0.135592 4.2990e-06
9:116530513 C T 0.038408 -1.3295e-05
9:116543620 G C 0.274437 -1.3939e-05
9:116544892 C T 0.199672 -1.0528e-05
9:116545758 T C 1.754404 -3.4248e-05
9:116546611 T C 0.673243 9.8116e-08
9:116553946 C T 0.672859 1.0460e-06
9:116555440 A G 0.071651 2.1488e-05
9:116562311 T C 0.037401 6.4653e-07
9:116570710 A G 0.099985 -5.4747e-06
9:116579948 T C 0.026386 1.0472e-05
9:116598717 A G 0.020861 -8.1360e-06
9:116617729 A G 1.718416 -3.4409e-05
9:116623308 T G 0.027879 -1.6015e-05
9:116630428 C T 0.105789 -1.4152e-05
9:116636243 C T 1.528397 -1.2658e-05
9:116647555 A G 0.027630 8.9934e-06
9:116655238 G A 0.507029 1.5573e-05
9:116655400 A G 0.028402 -1.5037e-05
9:116656891 G T 0.519302 3.7560e-06
9:116658857 C T 0.106873 -4.1775e-06
9:116661523 A G 0.028892 -1.2454e-05
9:116662326 A G 0.068918 -2.1204e-05
9:116665455 G A 0.097871 5.9472e-05
9:116672917 G A 0.026689 4.9024e-06
9:116676253 A G 0.068126 -2.1729e-05
9:116679181 A G 1.108033 8.0907e-06
9:116679391 G A 0.048033 1.6832e-05
9:116685592 T C 0.038707 -2.0412e-05
9:116690329 T C 0.083568 -6.1810e-06
9:116706917 A G 0.110936 2.3019e-05
9:116707820 A G 1.079716 1.9845e-05
9:116710512 G A 0.100315 8.5067e-06
9:116715920 G A 0.083282 -4.6958e-06
9:116718675 A C 0.433443 7.8004e-06
9:116720233 A G 0.055485 -1.3023e-05
9:116723025 A G 0.076214 -1.1485e-05
9:116723278 T C 0.058606 2.7767e-05
9:116724402 A G 0.497748 -2.7092e-06
9:116724812 T C 0.267498 -9.9480e-06
9:116726519 A G 0.033509 1.0948e-05
9:116728395 C G 0.456780 -1.1528e-05
9:116728445 G C 0.278411 -3.4039e-06
9:116729757 A G 0.025179 -6.7032e-06
9:116736164 G A 0.129724 -1.6298e-05
9:116737162 T C 1.868502 8.5980e-07
9:116739377 C G 0.664203 -1.7412e-05
9:116739981 G T 0.461737 5.3632e-05
9:116742528 G A 1.869420 1.1543e-05
9:116742653 A G 0.054176 -1.1896e-05
9:116742891 A G 1.203806 2.5293e-05
9:116744991 A G 0.029646 1.9337e-06
9:116745276 G T 0.574964 4.3416e-05
9:116750200 C A 1.281352 3.4805e-05
9:116752772 G A 0.037432 -2.9529e-05
9:116760977 T C 0.062638 2.3293e-05
9:116762534 G A 1.362088 3.0117e-05
9:116764283 T C 0.695203 -1.2557e-05
9:116767669 A G 1.887643 2.8784e-05
9:116768206 C T 1.306076 2.4280e-05
9:116770785 A G 0.682769 -1.8114e-05
9:116787737 C T 0.157867 -2.3395e-05
9:116799926 T C 0.852570 -2.7071e-05
9:116800606 C T 1.354962 -5.8393e-05
9:116812084 T C 0.157408 -1.1441e-05
9:116814661 G A 0.451830 -2.2132e-06
9:116815148 G C 0.307589 3.7234e-05
9:116815777 T C 0.895867 4.9560e-06
9:116816581 A G 0.877311 -1.3912e-05
9:116816780 A G 0.313855 -5.6470e-06
9:116816816 A G 1.952848 -1.4808e-05
9:116820996 C A 1.887853 1.1523e-05
9:116822510 A G 0.051589 -5.8902e-06
9:116822610 G A 1.347645 2.7806e-06
9:116822650 C T 0.568212 -1.6347e-05
9:116824308 A G 0.022000 -3.9430e-06
9:116825464 G A 0.485729 2.5881e-06
9:116832007 C T 0.023544 -8.8797e-06
9:116834951 A G 0.476999 -1.6675e-05
9:116837745 T G 0.219482 7.3436e-06
9:116840338 T C 0.228573 -2.8340e-07
9:116842313 G A 0.040750 1.5080e-05
9:116843559 C T 1.258737 1.8968e-05
9:116844205 T C 0.074946 2.6836e-05
9:116845223 C T 0.299297 -6.5422e-06
9:116850480 T C 0.051324 6.4242e-06
9:116853108 C T 0.288189 9.3838e-07
9:116856481 A C 0.365175 5.2054e-05
9:116857656 C T 0.987176 -3.3608e-05
9:116859852 T C 0.365780 5.4844e-05
9:116861654 T C 0.096769 -2.4294e-05
9:116861818 A G 0.362186 -3.2252e-05
9:116862083 G C 0.903370 2.9296e-06
9:116866605 A G 0.538471 2.8006e-05
9:116866926 T G 1.189727 6.7160e-06
9:116870327 C T 0.687383 -8.6550e-06
9:116871866 A G 1.497782 1.4152e-05
9:116874355 G A 0.516385 1.4259e-05
9:116875414 T G 0.046588 1.2286e-06
9:116880300 C G 0.462158 7.9274e-06
9:116881604 A G 0.460367 3.4666e-07
9:116883273 G T 0.203238 1.5997e-06
9:116883842 G A 0.183012 -1.1325e-04
9:116884185 T C 0.020831 -7.9004e-06
9:116885299 G A 0.220835 -4.0227e-06
9:116887405 A C 0.071729 3.6279e-06
9:116892597 A G 0.513893 -9.3274e-06
9:116895387 T C 0.289845 6.0459e-06
9:116898329 G A 0.083846 -1.8155e-05
9:116898696 C G 0.346031 7.7258e-06
9:116899243 A G 0.060146 -2.1583e-05
9:116903101 G A 0.361163 8.8584e-06
9:116907448 A G 0.191012 -8.9034e-06
9:116907553 C A 0.343389 8.0224e-06
9:116908453 G A 1.719858 -1.5954e-06
9:116913145 T C 1.445608 -1.4170e-05
9:116913717 C T 0.340710 1.3219e-05
9:116914715 C T 0.945256 -1.8577e-05
9:116918675 G A 0.896972 -5.8557e-06
9:116921801 A G 0.053513 8.2468e-06
9:116921849 C T 0.399258 -3.5234e-06
9:116924468 T C 0.261089 9.3474e-05
9:116924664 C A 0.721310 -2.2889e-05
9:116930100 A G 0.475333 -3.9357e-05
9:116930194 G A 0.510701 -4.7514e-05
9:116931099 A G 0.835928 4.7784e-06
9:116931666 T A 0.741056 -2.2942e-05
9:116931737 T C 0.523559 -5.0590e-05
9:116937667 T C 1.356026 2.7234e-05
9:116940594 G A 0.131485 6.0904e-07
9:116942796 G T 0.569470 7.0896e-05
9:116945547 C T 1.714768 -6.1473e-06
9:116947510 T C 0.036599 2.3625e-05
9:116948553 G A 0.535686 2.5256e-05
9:116949722 G C 0.475911 -2.5686e-05
9:116949977 A G 0.038146 -1.8385e-05
9:116952274 G A 0.042022 -2.1706e-05
9:116955480 G T 0.245107 1.2207e-05
9:116956268 A G 1.554157 -1.1192e-05
9:116957897 A G 0.079716 -8.0954e-06
9:116958144 T C 0.490659 -3.1080e-05
9:116965749 C T 1.459829 -1.6102e-04
9:116967184 A G 0.061622 5.5692e-06
9:116969001 C T 0.037038 2.1367e-05
9:116970115 A G 0.057539 6.1259e-06
9:116973273 T C 0.145577 2.0707e-06
9:116974295 A G 0.359885 6.9644e-05
9:116974980 T C 0.136299 3.6240e-06
9:116977249 A G 0.136010 4.9963e-05
9:116979508 T C 0.101899 -1.0354e-05
9:116980052 T C 1.478080 -1.8913e-05
9:116985310 C T 0.228142 2.7924e-05
9:116989375 T G 1.652987 -3.0574e-05
9:116991071 A G 1.458762 -5.8516e-06
9:116991394 A G 0.029286 5.1157e-06
9:116991404 A G 0.097147 -1.3528e-05
9:116995483 G T 1.611825 -5.9369e-06
9:116995868 T A 0.031945 8.2647e-06
9:117000801 A G 0.809586 -2.1355e-05
9:117001247 A G 0.215756 -2.3839e-05
9:117001447 A G 0.051976 -6.7633e-06
9:117001591 T G 0.102256 -1.0708e-05
9:117008025 G A 0.192583 -1.1828e-05
9:117010284 A G 0.038166 -1.9725e-06
9:117010629 T C 0.944749 -3.0791e-06
9:117011093 G A 0.197115 1.0765e-05
9:117011595 T C 0.752320 3.8076e-06
9:117012440 T C 0.170848 7.9283e-06
9:117013916 C T 0.064709 7.8134e-06
9:117018377 C G 0.411161 -3.1138e-05
9:117019167 T C 0.133079 5.9195e-06
9:117019801 T C 0.811517 -1.0870e-05
9:117024500 A G 0.030612 -1.2795e-05
9:117024515 A G 1.529964 -1.5420e-05
9:117026296 T C 0.350104 -8.3628e-06
9:117030861 T C 0.222212 7.8345e-06
9:117032448 C T 0.871242 -1.4340e-06
9:117035948 G A 0.348019 3.6798e-06
9:117039725 T G 0.494106 -6.3334e-06
9:117042977 C T 1.565336 -5.3013e-06
9:117043352 G A 0.533677 -4.9326e-06
9:117043455 G T 0.116713 2.1441e-06
9:117044081 A G 0.201827 2.1999e-05
9:117047888 T C 0.156086 -1.5115e-05
9:117049144 T C 0.033349 1.7871e-05
9:117049891 G T 1.039088 -1.3377e-05
9:117050998 A G 0.624721 -3.0473e-05
9:117051020 G A 0.261895 2.6139e-06
9:117053273 G T 0.605216 -1.7819e-05
9:117055449 C T 0.587989 -2.5279e-05
9:117059099 A G 0.859421 -4.5122e-06
9:117062322 A G 0.039652 -1.0283e-05
9:117063396 A G 0.154559 -6.4493e-06
9:117063805 T C 0.081048 -2.3822e-05
9:117064405 G C 0.753108 2.8893e-05
9:117066118 A G 0.783180 1.9964e-05
9:117066823 T C 0.876015 8.9478e-05
9:117067840 A G 0.022983 -1.3115e-05
9:117070908 A G 0.131978 -4.7034e-05
9:117071744 G A 0.056376 -2.2123e-05
9:117074727 G A 0.037116 -2.1082e-05
9:117075811 T C 0.338738 -2.3409e-05
9:117076684 T C 1.180248 -2.9989e-05
9:117078637 C G 1.437302 2.7438e-06
9:117084228 T C 0.652103 2.4754e-06
9:117087412 A G 0.049518 2.1088e-05
9:117099956 A G 1.148865 4.0428e-05
9:117103973 G A 0.926513 2.3269e-06
9:117121840 C A 1.535523 -4.7571e-05
9:117122615 C A 1.095525 -8.0049e-06
9:117124731 A G 1.075323 -4.1641e-06
9:117124785 A G 0.057324 1.0027e-06
9:117125236 C T 0.267617 2.3930e-06
9:117139280 C T 0.093964 -1.0360e-06
9:117141946 C T 0.094566 -2.3883e-06
9:117146435 A G 0.051572 -1.3303e-05
9:117147842 T C 0.107978 -4.3000e-06
9:117151539 G C 1.510290 -2.9376e-05
9:117159227 G A 0.534384 -2.0020e-05
9:117162253 T C 1.097762 -6.3487e-06
9:117166206 T G 0.455002 1.0657e-05
9:117166246 G A 0.988488 -9.6314e-06
9:117169033 G A 1.096575 -1.0119e-05
9:117170241 C G 0.253919 7.3021e-06
9:117171938 T C 0.216195 -2.5334e-06
9:117172569 T C 0.133457 -1.0004e-06
9:117186712 T C 0.452346 1.1016e-05
9:117189040 A C 0.114003 -1.3911e-05
9:117190749 G A 1.556031 -5.1457e-06
9:117191140 A G 0.108108 1.4717e-06
9:117199634 A C 0.135272 8.2859e-06
9:117203690 C T 0.031690 9.5798e-06
9:117203961 G A 0.488531 2.9495e-06
9:117210318 T C 1.492570 -9.3021e-06
9:117225383 T C 0.078655 -3.6971e-07
9:117227463 T A 0.036500 1.6373e-05
9:117238655 T C 1.061799 -3.3098e-05
9:117245709 A G 1.101046 -2.6548e-05
9:117250332 T C 0.083738 2.2922e-05
9:117251352 T C 1.069180 -4.5430e-05
9:117256467 G A 0.150330 8.4795e-06
9:117259271 G A 0.028202 4.2504e-06
9:117260834 T C 1.102005 -8.4504e-05
9:117262877 A G 0.113170 1.1416e-05
9:117266853 A T 0.022072 -7.9490e-06
9:117266965 T C 0.741144 1.1888e-04
9:117270304 T C 0.244396 -3.3773e-06
9:117278468 T C 0.088967 -9.1693e-06
9:117283836 A G 0.143483 -3.0868e-06
9:117288169 A C 1.039836 -4.9520e-05
9:117289895 C A 0.095277 1.6492e-05
9:117300222 G A 0.101872 -1.0301e-05
9:117303900 G A 0.066419 -1.6998e-06
9:117303911 G C 0.336266 3.1774e-06
9:117307933 A G 0.037796 1.8515e-05
9:117311703 C A 0.052238 -4.1438e-06
9:117312703 C T 0.508341 -2.1766e-05
9:117312807 G C 0.045241 1.4461e-05
9:117313300 C T 0.147087 1.5536e-05
9:117314774 A G 0.375194 2.9021e-05
9:117315880 C A 1.065151 -1.5010e-05
9:117317788 T C 0.084690 1.3106e-05
9:117318726 G A 0.057103 1.7692e-05
9:117318755 T C 0.053513 9.1614e-07
9:117322542 G A 0.702720 -5.2392e-05
9:117326498 T C 0.033842 -1.1205e-05
9:117338372 T C 1.397283 -7.7172e-06
9:117348466 A G 0.166421 -3.5166e-06
9:117349653 A G 0.354058 1.4099e-06
9:117350602 G A 0.060031 2.3728e-05
9:117360797 T C 0.396797 1.0449e-05
9:117368774 T C 0.095583 -5.4011e-06
9:117370363 T C 0.043344 1.5854e-05
9:117375909 A C 0.930735 -2.4576e-05
9:117379286 C G 1.248683 -2.2637e-06
9:117387057 A G 0.021997 4.0320e-06
9:117387365 T C 0.038391 7.6100e-06
9:117390300 A C 1.443017 -4.1485e-05
9:117391325 G A 1.739574 -3.4338e-05
9:117392369 C T 0.085740 -8.8520e-06
9:117396237 T C 0.369326 1.7090e-05
9:117416352 T C 0.043293 8.0310e-06
9:117420432 A G 0.021055 -8.6161e-06
9:117421666 T C 0.159200 1.6408e-05
9:117422392 A G 0.024237 -4.9803e-06
9:117423075 A C 0.524497 4.9246e-05
9:117425214 C T 0.229145 -1.5554e-05
9:117428960 C T 1.151126 -2.0345e-05
9:117430524 A G 0.786182 -3.0088e-05
9:117430611 T A 1.220455 -9.4482e-06
9:117432913 T G 0.485920 -5.6975e-05
9:117434799 A G 0.060153 1.6970e-05
9:117440420 A G 0.183315 -1.6474e-05
9:117443628 G A 0.356458 -3.1824e-06
9:117448507 G A 0.086175 2.9837e-05
9:117449864 T G 0.339404 2.9846e-07
9:117470321 G A 0.951933 -4.3597e-05
9:117473627 C T 1.203360 -1.0247e-05
9:117496650 A G 1.516528 2.6486e-05
9:117497141 A G 0.158194 1.5452e-05
9:117498472 G A 0.061428 -1.2908e-05
9:117504285 G A 0.332509 1.1850e-05
9:117506961 G A 0.058198 1.9936e-05
9:117509476 T C 0.040839 -2.3685e-05
9:117511629 C T 0.140457 -1.5689e-06
9:117513481 G T 0.093713 3.5413e-07
9:117517185 A G 1.755373 -1.2522e-05
9:117521247 T C 0.186290 7.8985e-07
9:117527500 T A 0.311917 3.4926e-06
9:117530319 G A 0.232021 -4.5676e-05
9:117533232 C T 0.028847 8.6508e-06
9:117533877 T C 0.027399 2.3097e-06
9:117534306 A G 0.350505 -4.3472e-06
9:117537344 A G 0.027994 8.6164e-07
9:117540705 T G 0.055590 -8.9349e-06
9:117552885 C T 1.363098 1.7012e-05
9:117553249 C T 1.418617 1.0867e-05
9:117554791 T C 0.054826 -3.0002e-05
9:117557111 T C 0.034505 -1.0465e-05
9:117558703 T C 1.320093 1.4431e-05
9:117566440 G A 1.351164 2.3552e-05
9:117568766 G A 1.337752 2.2877e-05
9:117568960 T C 0.063495 2.3975e-05
9:117569657 G A 0.093692 -3.5141e-06
9:117569782 G A 0.062244 -4.1073e-06
9:117574863 A G 0.063723 2.1667e-07
9:117585827 A G 0.084622 -2.4441e-05
9:117586054 A G 0.037643 -5.6654e-06
9:117589257 A C 0.044381 -1.4987e-05
9:117590496 A G 0.033216 5.6868e-06
9:117592219 A G 0.044701 -2.4403e-05
9:117592638 C T 0.078230 -9.0593e-06
9:117613032 C T 0.285928 -6.6798e-06
9:117617717 C T 0.067133 -4.3341e-06
9:117622201 A G 0.038194 -1.6437e-05
9:117630043 T C 1.106299 2.1644e-06
9:117643036 T G 0.032445 9.3749e-07
9:117647599 T C 0.244043 -1.1949e-06
9:117667888 T G 0.139988 -3.9150e-06
9:117691313 C T 0.790639 -6.1197e-06
9:117697067 T C 0.055329 -8.8917e-07
9:117699745 C A 0.556364 1.4352e-05
9:117699786 T C 0.065589 -1.1399e-05
9:117699850 C T 0.857796 3.0732e-05
9:117700710 A G 1.804381 -6.2551e-06
9:117704289 T C 0.045731 8.5504e-06
9:117705536 A G 0.024397 2.2203e-05
9:117708415 T C 0.159020 -1.3141e-05
9:117710483 G A 0.901446 -7.9465e-06
9:117711399 C T 0.092332 1.8967e-05
9:117713427 G T 0.435636 -1.0962e-07
9:117713637 A G 0.306480 -6.3568e-07
9:117723214 T C 0.114234 -3.4073e-05
9:117723333 C T 0.409706 -1.2755e-06
9:117727307 A G 1.050895 1.0335e-05
9:117739703 T C 0.156018 -6.2505e-06
9:117741304 C T 0.387950 5.9177e-05
9:117741864 C T 0.037990 -7.6490e-06
9:117745866 G A 0.305263 -6.1938e-06
9:117750309 T C 0.302928 -1.0333e-06
9:117755204 T C 0.404025 -2.0615e-05
9:117755741 T C 0.029684 7.3337e-06
9:117756724 C A 0.072522 -9.3844e-06
9:117757075 C A 0.537838 -8.5873e-06
9:117757820 T C 0.037347 -2.8279e-06
9:117762056 T C 0.059769 1.1114e-05
9:117764567 T C 0.212234 -8.1324e-06
9:117764709 A G 1.443463 7.2406e-06
9:117771512 A G 0.381780 3.5446e-05
9:117772294 C T 0.035117 7.2848e-07
9:117777705 T C 0.152183 2.0839e-05
9:117777892 T C 0.031683 -5.6631e-06
9:117779957 A G 0.467272 -2.5830e-06
9:117782261 T C 0.084897 6.7188e-07
9:117783984 T G 0.572418 3.2992e-05
9:117792426 T G 0.852155 3.7493e-05
9:117796986 C T 1.446186 4.0238e-05
9:117798832 C G 0.282277 6.3488e-06
9:117803271 T C 0.057719 1.5090e-05
9:117804667 C T 0.303325 9.5766e-06
9:117808785 A T 0.843360 -1.5876e-05
9:117810036 T C 0.209252 -3.0763e-06
9:117812791 G A 0.371227 2.8116e-05
9:117816230 T C 0.193110 -3.7826e-05
9:117819436 T C 0.242469 6.0233e-06
9:117821618 C A 1.004957 1.1666e-05
9:117822133 T C 0.031343 -2.5350e-05
9:117823010 C T 0.478994 -3.6347e-06
9:117823775 G A 1.459901 1.3167e-05
9:117825085 A G 0.244128 7.8497e-06
9:117826096 T G 0.040200 -2.7736e-06
9:117830812 A G 0.186385 -1.2660e-05
9:117832618 C G 0.404297 -1.8513e-05
9:117834931 A G 0.218044 -9.5164e-06
9:117835899 T C 0.309173 4.4405e-06
9:117840334 A G 0.091836 -1.2248e-05
9:117841938 T C 0.200913 -2.0146e-05
9:117842393 G A 0.059629 -7.3571e-06
9:117848368 T C 0.025607 1.3337e-05
9:117848394 C T 1.880279 2.3411e-05
9:117849314 C T 0.865976 1.5979e-05
9:117853022 T C 0.873550 1.0349e-05
9:117853103 T C 0.109151 1.1983e-05
9:117856114 C A 1.074222 -3.1780e-06
9:117860295 T C 0.818966 5.6629e-06
9:117863911 C T 0.247905 -2.5503e-05
9:117875681 C T 0.935917 1.0256e-05
9:117877486 T C 0.087664 -7.5792e-06
9:117908721 T C 0.589101 1.7372e-05
9:117909793 G A 0.234166 -1.6518e-05
9:117915704 T C 0.023064 3.3591e-06
9:117923082 A G 0.197115 -1.7135e-05
9:117927227 C T 0.178069 -1.8139e-05
9:117938237 T C 0.083588 6.9694e-06
9:117963612 T C 1.452221 7.6342e-06
9:117965194 G A 0.576732 -7.2149e-06
9:117978149 T C 0.041454 1.5718e-05
9:117978542 A G 0.204380 -1.1596e-05
9:117979410 G A 0.201565 -1.5353e-05
9:117980546 A G 0.024319 1.3451e-05
9:117983158 G T 1.317543 -7.4031e-06
9:117995385 C T 0.639201 -1.6725e-05
9:117995746 T G 0.858217 -1.0181e-05
9:117996279 C T 1.153104 1.2114e-05
9:117998934 T A 0.250723 -4.2851e-07
9:118000707 G T 0.175186 -8.3606e-06
9:118002543 A G 0.260273 3.6424e-06
9:118005498 T C 0.251821 -5.3495e-06
9:118014453 G A 0.046656 7.5598e-06
9:118015142 C T 0.209589 -8.3773e-07
9:118020625 C G 0.763080 -8.3342e-07
9:118031468 T G 0.135871 3.9264e-06
9:118050881 G A 0.024169 8.0697e-06
9:118056710 C T 0.796395 -1.9439e-05
9:118070259 C T 0.222943 -2.8120e-05
9:118077738 C T 0.080719 -3.2238e-07
9:118078006 T C 0.364281 2.1943e-05
9:118078486 T C 0.026053 5.8734e-06
9:118090936 C T 0.029306 -3.0877e-06
9:118091712 C T 0.520486 4.8462e-06
9:118092924 A G 1.373440 3.9339e-05
9:118097783 G C 0.166007 -1.6474e-05
9:118101331 C T 0.588428 8.5534e-06
9:118116424 C T 0.167730 -2.0533e-05
9:118118044 A G 0.920488 2.3124e-05
9:118125362 G A 0.780150 -1.1153e-05
9:118125373 A G 0.024870 7.5151e-06
9:118128406 T C 0.034671 -6.7931e-06
9:118131451 C G 0.044660 -2.3388e-05
9:118155512 T C 0.028137 1.0304e-05
9:118156850 A C 1.961011 -1.2100e-06
9:118163563 T C 1.218857 2.7851e-06
9:118174690 A C 0.029323 1.3747e-05
9:118179478 G A 0.062111 1.8692e-05
9:118179485 A C 0.738690 -1.9792e-05
9:118188696 C T 1.735167 -1.9731e-06
9:118189227 T C 0.079787 3.4714e-06
9:118195324 A G 0.193022 -1.9520e-05
9:118204853 A G 0.220961 2.4879e-05
9:118213548 C T 1.733994 5.2326e-06
9:118223503 C T 0.030160 1.4236e-05
9:118232933 T C 0.054717 -2.0502e-05
9:118241947 T C 1.597053 2.0125e-05
9:118245275 G A 0.071389 8.0068e-07
9:118251541 C T 0.042698 7.6161e-06
9:118260408 G T 1.738659 3.4344e-06
9:118277246 C T 0.440648 1.8512e-06
9:118279651 T C 0.277453 1.2819e-05
9:118287019 C T 0.032417 -2.1975e-05
9:118296019 T C 0.144577 -1.1922e-06
9:118297072 T C 0.199695 -2.0638e-05
9:118311456 G A 1.505431 3.5008e-06
9:118315061 T C 0.044565 -1.1403e-05
9:118320433 C T 0.067028 -4.7010e-06
9:118321243 C T 0.035593 2.3077e-05
9:118328537 C T 1.364784 -6.5284e-06
9:118340816 C T 0.141433 2.3128e-05
9:118343639 C G 0.160560 1.3324e-05
9:118352393 T G 0.961453 -1.4918e-05
9:118352684 G T 0.262742 1.3432e-06
9:118358913 A G 0.140399 1.2271e-05
9:118385548 A G 0.022772 1.4554e-05
9:118390987 A G 1.510194 5.1567e-06
9:118399844 G A 0.023285 1.9100e-05
9:118427015 T C 0.929273 5.5818e-06
9:118435672 C A 0.050073 1.3140e-05
9:118438951 G A 0.118181 -4.2190e-06
9:118441730 T C 0.610017 2.9979e-06
9:118473791 A G 0.469050 2.2094e-05
9:118483360 G A 0.212941 -6.5097e-06
9:118485764 T C 0.059840 -1.5401e-06
9:118500105 A G 0.273567 6.2857e-06
9:118504698 A G 0.045544 -4.6422e-06
9:118510834 T C 0.040590 -1.9998e-06
9:118511398 G A 0.173126 -1.6360e-05
9:118520157 G C 0.055570 1.2297e-06
9:118523462 C A 0.110351 1.1223e-05
9:118527846 A G 0.032451 6.5048e-06
9:118534551 G A 0.052823 9.7580e-06
9:118540789 A G 0.175237 -5.5917e-06
9:118540909 T C 0.073113 -1.8558e-05
9:118542344 G A 1.178518 2.0425e-07
9:118542383 G A 0.152584 5.9268e-06
9:118547009 T G 0.082922 7.1338e-06
9:118547649 T G 0.026491 -9.2287e-06
9:118550080 C T 0.039040 -1.0789e-05
9:118551464 G A 1.774167 -1.4827e-05
9:118557904 G A 0.056794 5.9973e-07
9:118562682 C T 0.203343 -1.2658e-05
9:118568469 G A 0.185165 -2.1019e-05
9:118571371 G A 0.079348 2.2885e-05
9:118571638 C T 0.033903 3.4046e-06
9:118573573 G A 0.118854 1.0528e-06
9:118575953 A C 0.055390 1.0206e-05
9:118580916 A C 0.380940 1.8920e-05
9:118596253 C T 0.155698 1.4114e-05
9:118600505 C T 0.049726 2.3964e-05
9:118608504 A G 1.164205 -1.0544e-05
9:118616665 G A 0.574067 -3.1068e-05
9:118617998 T C 0.035406 1.3226e-06
9:118619303 A C 0.267488 2.5540e-06
9:118625332 A C 0.045544 2.0487e-05
9:118633242 A G 1.957465 -1.0088e-05
9:118642639 T C 0.400914 -1.0277e-05
9:118650689 G A 1.769832 -4.8204e-05
9:118652178 A G 0.033345 -1.9900e-05
9:118656886 C T 0.919071 -9.6319e-06
9:118666920 A G 0.120867 -1.3776e-05
9:118672368 G T 0.192066 -5.3673e-06
9:118673052 A T 0.049263 -1.4484e-05
9:118679955 C T 1.449739 1.3135e-05
9:118686535 T C 0.047356 2.1165e-06
9:118696446 A G 0.028355 1.8372e-05
9:118701934 A G 0.049709 1.8308e-06
9:118703059 T C 0.083765 -1.8205e-05
9:118709218 G A 0.064712 -9.3351e-06
9:118711299 C T 0.187160 -2.8088e-05
9:118712607 G A 0.065542 1.5430e-05
9:118712965 C T 1.511333 5.6622e-06
9:118715404 G A 0.165850 2.1746e-05
9:118716486 T G 1.936202 -1.3182e-05
9:118716521 G A 0.070002 1.4796e-05
9:118718294 G A 0.044340 -1.9161e-08
9:118719754 C T 0.721408 -2.2517e-05
9:118720316 T C 0.038459 -6.3720e-06
9:118720715 T C 0.055036 -7.8132e-06
9:118725422 G A 0.359722 -2.8785e-05
9:118728090 G C 0.044755 8.8018e-06
9:118730148 C T 0.024730 -3.0321e-05
9:118731773 G A 1.804565 -9.7876e-06
9:118731889 A G 1.955282 -1.4641e-05
9:118734834 G A 0.069207 -1.1464e-05
9:118735984 T C 0.080093 -6.3991e-06
9:118741536 C T 0.030510 -2.7577e-05
9:118741718 T C 0.950560 3.4901e-05
9:118742609 A G 0.049903 7.4951e-06
9:118743425 G A 0.071406 -2.2897e-06
9:118745157 C T 1.244610 4.5952e-06
9:118745789 A G 0.057831 -5.3595e-06
9:118747590 G A 0.081705 -2.2171e-05
9:118750145 C T 1.974029 -8.8342e-06
9:118754658 T C 0.154519 4.2469e-06
9:118762355 T C 0.059884 -4.3408e-07
9:118785720 G A 0.792631 3.4621e-05
9:118812418 T A 0.112891 -1.7420e-05
9:118817903 G T 0.261457 3.0540e-06
9:118820018 G A 1.325251 1.4415e-05
9:118821259 C T 0.307412 -1.9171e-05
9:118841680 G A 1.638425 -2.9331e-05
9:118845041 G A 1.408370 1.5283e-05
9:118845404 G A 0.323204 1.8205e-06
9:118849825 T C 0.089636 7.8073e-06
9:118855018 G A 0.032298 5.3941e-07
9:118856632 G A 0.099088 -2.3749e-05
9:118869883 T C 1.559992 3.7805e-07
9:118869984 T C 0.083707 -1.5247e-06
9:118873303 T G 0.034552 -1.2649e-05
9:118887731 G T 0.527744 8.7244e-06
9:118887949 C T 1.420966 2.1260e-05
9:118892669 A G 0.062492 -4.1089e-05
9:118894539 C T 0.215437 1.3265e-05
9:118897350 T C 0.096677 -1.2487e-05
9:118902542 A G 0.255860 1.7127e-05
9:118918311 C T 0.024220 4.7859e-06
9:118918783 A G 0.032903 -1.4286e-05
9:118927725 T C 1.242146 4.9298e-05
9:118942625 A G 0.069588 -1.5227e-05
9:118944438 A C 0.161862 -2.6127e-06
9:118946786 C T 0.723703 -1.5582e-06
9:118952388 G A 0.086896 -6.7492e-06
9:118953874 G A 0.065708 -9.1841e-07
9:118955543 T C 0.063294 -2.3956e-05
9:118956668 G A 0.076034 -8.7276e-06
9:118957692 A G 1.159244 4.8967e-05
9:118966598 T C 0.060112 -6.1584e-06
9:118969007 C G 0.064008 2.5944e-05
9:118974414 G C 0.056529 7.6418e-06
9:118979681 C T 0.185647 2.2535e-05
9:118980520 T C 1.004926 -2.0973e-05
9:118985788 G A 0.082952 2.3683e-05
9:118989555 T C 0.042406 -1.9981e-05
9:118992533 G A 0.035246 5.0027e-06
9:118994492 C T 0.025652 8.4097e-06
9:118995006 T C 0.032999 1.0562e-05
9:119003933 C T 0.247779 -1.3580e-07
9:119020931 G A 0.059541 -4.8637e-06
9:119022403 T C 0.401716 8.4389e-06
9:119024929 T C 0.419912 -3.4851e-07
9:119025334 A G 0.046071 -4.9704e-06
9:119026584 T C 1.526894 5.4453e-06
9:119028233 C A 0.034389 -8.5338e-06
9:119030776 G A 0.721402 -1.4633e-05
9:119031497 A G 1.158330 -1.1164e-05
9:119034475 C T 0.409662 6.4329e-06
9:119037717 T C 0.027777 -5.8005e-06
9:119041018 T C 0.342060 3.0880e-05
9:119045435 G A 0.042549 1.4359e-05
9:119045565 C T 1.192212 2.5707e-06
9:119046003 A G 0.044748 2.2490e-05
9:119048421 T C 1.730350 9.8728e-06
9:119053275 C T 0.470012 9.6195e-07
9:119058748 G T 0.022313 7.5403e-06
9:119064047 T C 0.465534 9.0093e-07
9:119065043 T C 0.142653 -9.5139e-06
9:119073564 T C 0.187408 -5.7374e-06
9:119078356 G A 1.315738 -1.1682e-07
9:119079076 A G 0.580442 1.8554e-05
9:119085698 C T 0.055451 1.0805e-06
9:119086084 C T 0.123781 2.9324e-06
9:119087625 T C 0.083105 -1.5778e-05
9:119092677 C T 0.036538 1.1046e-05
9:119105667 G T 1.630959 -6.2510e-06
9:119106626 T C 1.407540 -1.4237e-05
9:119106881 A C 1.386458 -1.1510e-05
9:119112366 G A 0.738533 -2.4022e-05
9:119120938 T C 0.045575 -9.1972e-06
9:119122342 T C 1.420041 -1.0848e-05
9:119128575 G A 0.717475 2.5207e-05
9:119130627 C T 0.887459 -1.3035e-05
9:119131591 A G 0.066507 2.7251e-06
9:119134796 G A 0.401097 -1.0762e-05
9:119136171 G A 0.479049 -3.5764e-06
9:119137180 C T 0.060085 -1.8399e-05
9:119138292 A C 0.293255 3.4072e-06
9:119142351 C T 1.630878 1.5741e-05
9:119148815 G A 0.895112 2.7565e-05
9:119153208 T C 0.113914 8.5601e-06
9:119155732 C T 0.201286 9.5910e-06
9:119168426 G T 0.613090 -5.1755e-05
9:119173667 A G 0.023680 -2.3916e-05
9:119176683 C T 0.081926 1.9020e-05
9:119185778 A G 0.038772 -7.5860e-06
9:119195599 T C 1.864480 -2.7260e-06
9:119198979 G A 0.080120 2.1738e-05
9:119203286 C T 0.431927 -1.8845e-05
9:119206182 A G 0.666579 -7.2019e-05
9:119228401 T C 0.076081 -3.9506e-05
9:119242694 C T 0.124066 2.8773e-05
9:119248059 G A 0.486844 4.2365e-05
9:119249339 G C 0.734212 -2.0871e-05
9:119252629 G A 1.268919 -3.4235e-05
9:119253172 A G 0.045819 1.1454e-05
9:119257830 G T 0.033723 -1.8096e-05
9:119269074 C A 1.846056 -2.3451e-05
9:119270661 C T 0.141939 -1.8764e-06
9:119285892 A G 0.033583 -1.2418e-05
9:119287515 T C 0.064114 -4.1835e-06
9:119303347 A G 0.151884 3.9991e-07
9:119305980 T C 0.027345 -8.8512e-06
9:119311049 A G 0.033352 -1.2280e-05
9:119318872 T C 0.293836 3.4750e-05
9:119325920 T C 0.030561 2.2823e-05
9:119333683 G C 0.465279 -2.1783e-05
9:119336887 G C 0.219982 1.8229e-06
9:119338898 G A 0.294057 3.4004e-05
9:119339065 G T 0.059459 -8.9790e-06
9:119345414 A C 0.087066 7.8621e-06
9:119355134 G A 1.821319 -8.6405e-06
9:119355584 A G 0.031027 1.3665e-05
9:119357964 A G 0.922657 4.4392e-08
9:119392283 C T 1.224147 2.9988e-05
9:119392292 C T 0.100305 2.2838e-05
9:119401060 A G 0.164878 -2.2545e-05
9:119403611 A G 1.896594 -7.8574e-07
9:119407781 T C 0.055543 1.6801e-05
9:119414317 T C 0.032193 1.4927e-05
9:119416731 A G 1.067163 9.3254e-07
9:119416845 C T 0.178028 -2.2206e-05
9:119423408 C G 0.027556 2.4154e-06
9:119448979 T C 0.063668 2.0197e-05
9:119458020 T C 1.352915 2.7211e-05
9:119463620 A G 0.232752 5.7221e-05
9:119472552 T C 0.077356 1.1261e-05
9:119479260 A G 0.057488 1.8293e-07
9:119483689 T C 0.939949 1.1300e-05
9:119487330 T C 1.219928 1.1002e-05
9:119489376 T C 0.769492 -4.6171e-05
9:119493194 C A 1.381780 1.3305e-05
9:119509027 T C 0.036643 -3.1327e-05
9:119509276 T C 0.140059 7.0031e-06
9:119512131 T C 0.037636 -2.1760e-05
9:119518560 C T 0.025924 1.0453e-06
9:119518698 T C 1.045595 6.5668e-05
9:119519588 A G 0.280700 5.6141e-06
9:119520660 A G 0.206471 1.0659e-05
9:119524687 C A 0.827027 9.6778e-05
9:119525765 T G 0.041277 8.2415e-06
9:119526097 C T 0.120014 7.0406e-06
9:119526538 T C 0.206903 2.3012e-05
9:119530391 C T 0.069907 -2.3622e-06
9:119530511 G A 0.254150 -3.6191e-05
9:119531516 A G 1.068102 1.0659e-05
9:119533665 G A 0.430744 7.2916e-06
9:119536659 A G 0.073419 2.2618e-05
9:119539410 C T 1.921039 -7.7875e-06
9:119541166 C T 1.824528 4.3518e-06
9:119543834 A G 0.037915 -2.5845e-05
9:119543973 C T 0.077523 9.5078e-06
9:119544164 A G 0.520829 -2.6924e-05
9:119544212 A G 1.944790 5.6532e-06
9:119544455 G T 1.483400 3.7268e-05
9:119554165 A G 0.586225 1.1948e-05
9:119559081 G A 0.475479 -7.9385e-06
9:119572876 T G 1.626190 -4.2292e-05
9:119577200 A C 0.399340 -3.6669e-06
9:119583810 C G 1.559332 -3.4598e-05
9:119584890 A G 0.071468 3.1590e-05
9:119596241 G A 0.208674 5.3239e-06
9:119598595 C T 0.341284 -1.0820e-05
9:119607212 C T 0.598865 -2.9169e-05
9:119610738 A G 0.064909 -2.1676e-05
9:119614484 C T 0.069397 -1.1488e-05
9:119617656 T C 0.047825 -1.1386e-06
9:119618167 T C 0.535574 7.0480e-05
9:119619937 A G 0.933612 -5.0413e-05
9:119625825 A G 0.043790 1.0204e-05
9:119626967 C T 0.024455 -3.2049e-05
9:119632617 A G 1.832593 -9.2270e-06
9:119641176 A G 0.797034 -4.3229e-06
9:119649055 T C 0.035542 -4.9680e-06
9:119651816 G T 0.073310 2.5159e-05
9:119652497 T C 0.131396 1.0691e-05
9:119656429 T C 1.076846 4.0090e-06
9:119657076 A G 0.026134 -8.4518e-06
9:119659873 A G 0.176740 1.2714e-05
9:119665210 G A 0.186803 3.0371e-05
9:119679456 C T 0.033845 -1.3320e-05
9:119683394 C T 1.250727 6.3066e-06
9:119684727 A G 0.059473 -4.0778e-06
9:119688833 A C 0.471358 -1.0717e-05
9:119690393 C T 0.052650 -1.8927e-05
9:119696591 A C 0.946354 8.4437e-06
9:119709428 G A 0.062207 -1.1682e-05
9:119710325 A G 0.038248 -1.1952e-05
9:119717352 T C 0.083330 -5.1556e-06
9:119720910 A G 1.598583 -1.5780e-05
9:119723273 C A 0.214359 2.6661e-05
9:119727703 A G 0.737411 9.3715e-07
9:119730326 A G 0.044980 -3.9884e-05
9:119731359 C T 0.560277 -1.0023e-05
9:119735880 T C 0.034926 -3.0926e-05
9:119742974 C T 0.483237 -7.8814e-08
9:119747025 T C 0.143670 -4.5178e-06
9:119747268 T C 1.079801 -2.4953e-05
9:119748385 T C 0.084836 -6.2786e-08
9:119755043 G A 0.132287 -6.9498e-08
9:119759151 T C 0.055754 -1.2496e-05
9:119760127 G A 0.222811 3.9041e-05
9:119766782 C A 0.539137 1.4551e-05
9:119767773 G A 0.045952 8.9250e-06
9:119770621 G A 0.074568 7.6250e-06
9:119771893 A G 0.367334 -4.8042e-05
9:119774407 C T 0.486892 1.6038e-05
9:119774693 T G 0.037544 -6.8087e-06
9:119775606 A C 1.149599 3.0180e-05
9:119776430 G A 0.256877 1.0733e-05
9:119780353 A G 0.036052 3.9407e-06
9:119782228 G A 1.505380 1.7011e-05
9:119783586 G A 0.375939 -3.5873e-06
9:119784980 G T 0.582957 2.9590e-05
9:119793515 A C 0.065702 2.0534e-05
9:119794992 C G 0.250288 -1.7028e-05
9:119797797 C A 0.032156 3.6830e-05
9:119800375 C T 0.256557 -8.8949e-06
9:119800452 G T 1.464963 7.6056e-06
9:119801120 C A 0.104820 9.5272e-08
9:119803180 T C 0.112245 -1.6683e-05
9:119803615 C A 1.013225 -8.2496e-07
9:119803770 G A 0.023775 -5.7006e-06
9:119807152 T C 0.105136 9.2812e-06
9:119808106 C T 0.029014 2.9027e-06
9:119809498 C A 0.155501 1.2559e-05
9:119816099 T C 0.041723 2.0546e-05
9:119816662 A C 0.354238 -1.2591e-05
9:119816793 G C 1.020494 -4.1471e-05
9:119822186 G T 1.653799 -2.8459e-05
9:119823868 T C 0.184614 1.2174e-05
9:119825448 C T 0.099907 1.6864e-05
9:119827128 T C 0.260063 -9.3320e-06
9:119835435 T C 0.065807 8.9897e-06
9:119836661 A G 0.087712 8.5235e-06
9:119836743 C T 0.024363 7.3767e-06
9:119837715 A G 1.801556 -1.5928e-05
9:119843131 T C 0.127837 -6.7817e-06
9:119846817 C T 1.798979 -1.0858e-05
9:119847625 A G 0.272390 1.0504e-05
9:119847945 T C 0.065008 -6.9126e-06
9:119850884 T G 1.764569 -2.5979e-06
9:119851764 A C 0.270011 -2.7691e-05
9:119869681 T C 0.295941 -8.3292e-05
9:119875376 G C 0.399843 3.6966e-05
9:119877303 T C 0.461791 1.4212e-05
9:119881430 G A 0.039353 -1.3947e-05
9:119883000 G A 0.896197 -1.5293e-06
9:119884632 C T 0.477682 1.6851e-05
9:119887714 T G 0.526197 -1.0694e-05
9:119896747 A G 0.130176 -2.9963e-06
9:119897875 C T 0.040006 2.7434e-05
9:119899453 C T 0.494168 2.0722e-05
9:119902493 G A 0.051025 -1.0652e-05
9:119903356 C T 0.341087 9.8826e-06
9:119904828 C T 1.118538 -3.3146e-05
9:119918601 G A 0.170239 1.7621e-05
9:119924339 A G 0.053163 2.3881e-05
9:119925095 T G 0.535234 -4.3660e-06
9:119926426 A T 1.642675 2.8044e-05
9:119927884 A G 0.038544 -1.6343e-06
9:119935202 T C 0.049032 -2.4883e-06
9:119940509 A G 0.132522 -2.0790e-07
9:119945265 T C 0.055815 2.7026e-06
9:119945760 A G 0.071230 9.4500e-06
9:119946807 C T 0.163127 -5.4246e-06
9:119955982 G A 1.977809 -5.4131e-07
9:119957784 A G 0.087542 4.2337e-06
9:119958888 G T 0.724557 -1.8493e-05
9:119967963 T C 1.008357 1.5273e-05
9:119977152 T C 0.066317 5.9779e-06
9:119979464 C T 0.059643 3.4865e-06
9:119981095 T C 0.968038 -1.2781e-05
9:119982587 C G 0.241976 1.2831e-06
9:119986069 C T 1.912965 -6.5323e-05
9:119987034 T C 0.061098 4.8607e-06
9:119988651 C T 0.828346 6.9410e-06
9:119989655 C T 0.049087 2.9718e-05
9:119991655 T C 0.041672 -6.3932e-06
9:119994366 G A 0.035651 3.4396e-05
9:119996043 T C 0.057420 -5.6405e-06
9:119996272 T C 0.038432 3.2145e-05
9:119998854 T C 0.047564 2.8552e-05
9:120005424 C T 0.553277 3.4365e-05
9:120008018 T C 0.044031 -9.6716e-06
9:120008324 G A 0.026995 1.2439e-05
9:120012115 T C 1.717883 -4.0054e-05
9:120023774 T C 0.114169 3.1050e-05
9:120028121 C T 0.074568 4.6210e-06
9:120037520 T C 0.477168 1.4484e-05
9:120043620 C A 0.041216 4.4746e-05
9:120044617 G T 0.038622 1.7591e-05
9:120045959 T C 0.061037 -6.5565e-06
9:120047052 A G 0.052667 5.1805e-06
9:120050463 C T 0.952443 -7.1525e-07
9:120051008 G A 0.291545 -2.1420e-05
9:120053843 A G 0.085002 1.0752e-05
9:120067231 C G 0.021630 1.9695e-05
9:120071548 A G 0.373440 -2.1900e-05
9:120075305 T C 0.040414 2.4241e-05
9:120079146 T C 0.137761 2.6228e-05
9:120086232 T C 0.824403 3.1472e-05
9:120090220 A C 0.202521 -1.0588e-05
9:120103633 G A 0.043395 5.6702e-06
9:120105508 C T 0.045316 -1.1267e-05
9:120105831 G A 0.061853 7.0896e-06
9:120107999 G A 0.064291 -6.4349e-06
9:120108121 T C 0.071362 2.1110e-05
9:120110152 T C 0.982454 2.6736e-05
9:120114471 A G 0.692384 -8.4599e-06
9:120116988 C A 0.592926 1.8252e-06
9:120123796 T G 1.721422 2.2254e-05
9:120125075 G A 0.069203 -2.1332e-05
9:120132358 G A 0.500233 -2.0194e-05
9:120136403 A G 1.462335 -2.9096e-06
9:120137758 T C 0.961915 1.3975e-05
9:120142170 C T 0.047400 8.3046e-06
9:120142532 T C 0.062339 -2.3906e-07
9:120145562 C T 0.061442 1.9278e-05
9:120146772 G T 0.178154 3.2580e-06
9:120166065 G A 0.445254 -3.6561e-06
9:120166309 C A 0.085618 1.2928e-06
9:120172145 C A 1.943791 -6.7924e-06
9:120172308 G A 0.051140 6.0928e-06
9:120175199 A G 0.287180 -8.7829e-06
9:120179586 C A 0.742181 1.6818e-05
9:120189021 A G 0.064841 3.5976e-06
9:120196911 C A 0.069506 -5.9095e-06
9:120197413 T C 0.237801 7.6484e-07
9:120199140 T C 0.481646 -2.9761e-05
9:120199350 A G 0.241319 3.8207e-06
9:120203604 A G 1.233789 1.0400e-05
9:120205093 G A 0.023285 7.7746e-06
9:120209679 C A 0.194065 3.8598e-05
9:120214522 T G 0.796619 -9.5734e-06
9:120219923 G A 0.568648 -7.9320e-06
9:120226637 T C 0.255276 3.4843e-05
9:120229555 A G 0.701846 -1.8761e-05
9:120242126 T C 0.125277 3.1702e-05
9:120242795 G C 0.704807 4.1092e-05
9:120249201 T C 0.166999 4.9102e-05
9:120250729 G A 0.071610 -3.1402e-06
9:120251346 T C 0.072834 4.7325e-06
9:120254820 G A 0.214906 8.0723e-07
9:120255044 T C 0.045908 1.1883e-05
9:120262683 G A 0.074120 2.1244e-05
9:120263905 G T 0.367653 -1.7297e-05
9:120275276 C T 0.057760 2.1507e-06
9:120275817 T C 0.302268 -2.8213e-05
9:120280176 T C 0.057345 1.6819e-05
9:120280177 A G 0.073110 -1.7848e-06
9:120285351 C T 0.315939 -1.6334e-05
9:120289597 G T 0.082374 1.5369e-07
9:120289950 A G 0.034413 7.3066e-06
9:120292334 T C 1.224735 6.5913e-06
9:120297754 C T 0.754329 1.7110e-05
9:120301243 T G 0.043497 4.4137e-06
9:120302915 C A 0.044531 2.1113e-05
9:120307421 A C 0.053418 -1.7910e-07
9:120320385 G A 0.030452 -8.0584e-06
9:120325958 G A 0.471236 2.1358e-06
9:120337335 A C 0.050800 -3.3831e-06
9:120343164 T G 1.353609 2.2013e-05
9:120353610 A G 0.253766 9.7664e-06
9:120357990 A G 0.102219 2.4762e-05
9:120358843 A G 0.092672 2.4612e-05
9:120358941 T G 0.081093 3.1627e-08
9:120360094 C A 0.388586 3.4065e-06
9:120361282 T C 0.310254 -3.1083e-06
9:120368476 A G 0.096361 -2.1640e-05
9:120377178 C T 0.673308 -3.8811e-05
9:120381246 A G 1.619434 -2.3778e-05
9:120382927 C T 0.859876 -1.4779e-05
9:120388860 G A 0.060170 7.8599e-06
9:120394859 G T 0.187177 2.5925e-05
9:120402514 C G 0.232752 -4.6342e-05
9:120412327 A G 0.236328 3.0382e-05
9:120414212 A G 1.026641 2.1954e-06
9:120422199 A G 0.258628 5.3774e-07
9:120424596 T G 1.648067 1.5544e-05
9:120427484 A G 1.334614 5.2116e-06
9:120443296 A G 0.155572 2.4841e-06
9:120445217 A G 1.333907 5.1087e-06
9:120475302 G A 0.118239 2.2938e-06
9:120475602 T C 0.125321 1.0374e-06
9:120476365 A G 0.025604 1.3190e-05
9:120480893 C T 0.314327 2.8484e-05
9:120492632 G A 0.049399 4.8321e-06
9:120496293 G T 1.119531 7.0682e-06
9:120497505 A C 0.078638 -2.2105e-05
9:120497729 T G 0.127813 -1.0403e-05
9:120510290 G A 0.050511 1.0106e-05
9:120512959 T G 0.045309 -3.9024e-06
9:120513185 T C 0.898559 -1.9834e-05
9:120514179 G A 0.043766 -1.3430e-05
9:120518991 C T 1.492454 -1.3939e-05
9:120521939 G A 0.104983 2.1330e-06
9:120529450 A C 0.040692 -1.1980e-05
9:120534666 T G 1.114411 -1.2987e-05
9:120535148 A G 0.263629 -7.2715e-06
9:120545450 A G 0.170532 -1.9710e-05
9:120546492 T G 0.081055 -4.0362e-06
9:120547195 T C 0.054441 7.7380e-06
9:120556429 C A 0.351259 -3.1782e-08
9:120557580 T G 0.039258 -6.4827e-07
9:120562391 G A 0.295159 -3.9726e-06
9:120578794 T G 0.077866 8.2250e-06
9:120595078 C A 0.439886 -6.6885e-06
9:120601908 G A 0.126290 -3.6308e-05
9:120605776 G A 0.167346 -1.4659e-05
9:120609123 G T 0.046751 -3.0790e-06
9:120609288 T G 0.266886 -1.8952e-05
9:120611199 C T 0.044116 -2.4046e-06
9:120613486 A C 1.221617 -4.0694e-05
9:120619093 C T 0.200127 -2.7899e-05
9:120629782 A G 0.050440 -9.8280e-06
9:120634674 C T 0.861386 1.0497e-06
9:120650404 A G 0.096419 2.6119e-05
9:120666202 C T 0.326652 -9.2229e-06
9:120689771 A C 0.031588 -7.7809e-06
9:120691229 G A 0.063036 -6.2893e-06
9:120698815 A C 0.072556 2.8244e-06
9:120703141 A G 0.864150 -1.6516e-05
9:120707625 T C 1.242679 -4.7272e-05
9:120725211 T C 0.366576 -3.2610e-05
9:120732186 A G 1.459071 3.0662e-05
9:120732724 T C 1.657757 5.2159e-06
9:120737618 C A 0.548667 2.6811e-07
9:120754973 C A 0.138512 -1.3470e-05
9:120761394 G A 0.114594 -1.5766e-05
9:120766385 T G 1.912417 9.9210e-06
9:120770009 G A 0.897506 -8.6793e-06
9:120772012 C T 0.170804 5.8719e-06
9:120779801 A G 0.072919 -1.5528e-05
9:120782747 A C 0.413599 -2.1594e-05
9:120783486 A G 0.985687 1.1505e-05
9:120799516 T C 0.080158 -6.7644e-06
9:120808524 T C 1.281043 -2.6982e-05
9:120809135 A G 0.045466 -1.1099e-05
9:120813621 T A 1.888829 -1.0375e-05
9:120841269 C T 0.559458 2.1369e-05
9:120853719 G A 0.122247 2.4704e-05
9:120854100 G A 1.734569 9.9090e-06
9:120854506 C T 0.101417 -1.4272e-05
9:120858625 C T 1.912244 1.5316e-05
9:120863107 T G 0.227404 6.1408e-05
9:120863670 G A 0.122825 -1.7680e-05
9:120904205 T C 0.053517 -1.2463e-05
9:120904826 G A 0.046863 2.2906e-06
9:120913104 C T 1.829594 2.3651e-05
9:120914460 A G 0.283413 1.1570e-06
9:120922648 T C 0.144499 4.3102e-06
9:120923514 T C 0.073497 -1.5090e-05
9:120950073 T G 0.944528 2.5477e-05
9:120967475 G A 0.404351 -2.4286e-06
9:120967585 G T 0.527816 5.3622e-05
9:120973280 A G 1.765776 1.2862e-05
9:120976387 T C 0.063628 1.2372e-05
9:120990675 C T 0.101458 -4.2016e-05
9:120992435 T C 0.032965 1.6955e-05
9:120992730 C T 0.185522 2.4261e-05
9:120997473 G A 0.667355 4.0109e-05
9:120999393 A C 0.034984 1.1206e-05
9:121003696 G A 0.774099 -1.9151e-05
9:121003878 C T 0.048611 1.5029e-05
9:121008744 T C 0.096633 -1.1608e-05
9:121014800 G T 0.140175 7.6085e-06
9:121018005 T G 0.021160 -8.2625e-06
9:121020679 T G 0.136860 5.6360e-06
9:121025063 G C 1.748141 -8.3351e-06
9:121025957 C T 0.795851 -1.1549e-05
9:121031029 G A 0.499550 -2.6583e-05
9:121044239 A C 0.079879 9.0747e-07
9:121044315 A G 0.061897 -4.6877e-05
9:121045042 C T 0.180741 1.7855e-05
9:121051225 A G 0.127198 7.7438e-06
9:121055047 C T 1.544121 7.4199e-06
9:121058210 G A 0.101716 5.2517e-06
9:121060375 A G 0.022561 -9.4045e-06
9:121065226 C T 0.053489 2.0094e-05
9:121074421 G A 0.230549 1.5204e-06
9:121079476 G A 0.646150 2.9189e-05
9:121080941 T C 0.299215 1.9619e-05
9:121090931 G A 0.085750 8.9971e-06
9:121091213 C A 0.051320 -3.4900e-05
9:121099040 G A 1.234714 -1.8257e-06
9:121110545 A C 0.067000 1.7000e-05
9:121111361 T C 0.046435 1.4160e-05
9:121114244 T G 0.141004 3.6281e-06
9:121117392 G A 1.082276 4.4395e-05
9:121127832 T C 0.038568 4.3968e-05
9:121136736 C A 0.088797 -2.0746e-05
9:121137820 A G 0.065725 -4.6407e-05
9:121139503 T C 0.159081 -9.3535e-06
9:121150561 A G 0.063410 -1.4567e-05
9:121161154 A G 0.062509 -1.7191e-05
9:121162157 T C 1.828200 -6.6998e-06
9:121163842 C T 0.497139 5.3411e-05
9:121165395 A C 0.031214 4.5193e-05
9:121166361 A G 1.586004 4.1636e-06
9:121169876 A G 0.241404 -1.0403e-05
9:121170946 T C 0.159530 -1.6035e-05
9:121177842 A G 1.101835 -4.0953e-05
9:121183669 A C 0.245756 -2.1892e-05
9:121190095 C T 0.357760 2.7520e-05
9:121196402 G A 0.395331 3.6147e-05
9:121201172 A G 0.061197 1.7803e-05
9:121204218 C T 0.037901 -2.5919e-05
9:121208879 G A 0.020501 -3.1555e-06
9:121211618 G A 0.181564 2.6100e-06
9:121212419 T C 0.056916 1.3766e-06
9:121216964 T G 0.051195 -2.0483e-05
9:121230521 G A 0.977418 2.1765e-05
9:121230943 C T 0.039734 5.6955e-05
9:121232476 G A 0.483145 -2.8232e-05
9:121237795 G A 0.289604 -4.8607e-05
9:121243073 G A 0.492175 -2.7021e-05
9:121247445 A G 0.027549 -2.9207e-06
9:121256421 C T 0.295978 -3.9366e-05
9:121264269 C G 0.030126 1.7131e-05
9:121264294 T C 0.199893 7.2053e-06
9:121277010 C T 0.386162 -1.6633e-05
9:121277627 T C 0.049546 9.9487e-07
9:121280604 G C 0.046401 2.3650e-05
9:121282982 G A 0.159775 -2.0295e-06
9:121284803 A C 0.034297 -8.7472e-06
9:121284915 A G 0.127694 9.3647e-06
9:121289119 T G 0.795021 1.2767e-05
9:121293294 T C 0.075619 -1.9103e-05
9:121295016 C G 0.078108 6.5141e-06
9:121295261 G A 0.060942 -3.5090e-05
9:121295871 T G 0.027559 -6.5742e-06
9:121312231 A G 0.127983 2.1836e-06
9:121316035 C T 0.054951 3.9667e-06
9:121318564 G A 0.127915 8.3778e-06
9:121320294 T C 1.595975 -6.5606e-06
9:121321292 G C 1.129033 1.5956e-05
9:121321501 G A 1.445713 -7.7690e-06
9:121322680 T C 0.323748 2.5101e-06
9:121324544 G A 0.068615 2.4813e-05
9:121325051 T G 0.209201 -3.8814e-07
9:121325521 G A 1.022398 -4.3449e-05
9:121332922 G T 1.239385 -3.7692e-05
9:121342648 A G 0.023602 7.9954e-07
9:121342906 T C 0.132654 -5.4498e-06
9:121343221 C A 0.075391 5.0712e-06
9:121344156 T G 0.077468 1.0343e-05
9:121346707 G A 0.280768 -4.7048e-07
9:121357245 T C 0.194565 2.1921e-05
9:121359286 A G 0.998528 -2.9209e-05
9:121361774 G A 0.041138 -1.4726e-06
9:121366051 G T 0.085839 4.5736e-07
9:121371541 G T 1.291202 -2.7279e-05
9:121375928 A G 0.162586 5.3739e-07
9:121384584 T C 0.050885 7.7335e-06
9:121386266 C T 0.806819 -1.4108e-05
9:121390422 G A 0.047951 -1.4185e-06
9:121393211 T G 0.094712 -9.5031e-06
9:121395755 A G 0.096405 -6.6763e-06
9:121396224 T C 0.151578 6.3790e-06
9:121399229 A G 1.871660 -3.7706e-05
9:121406193 G T 0.059290 -3.1396e-06
9:121417796 G A 0.045313 1.1522e-05
9:121417825 A C 0.026097 -1.0054e-05
9:121422245 G A 0.039717 -4.0507e-06
9:121423783 T C 1.407744 -1.9190e-05
9:121435414 C T 0.204907 3.2074e-06
9:121445393 C T 0.077098 -1.5066e-05
9:121446854 C A 0.974682 -1.6400e-05
9:121451886 A G 0.451945 -5.3827e-06
9:121453453 A C 0.056012 -3.6253e-06
9:121454624 A G 0.022653 -5.3585e-07
9:121457100 C T 1.514298 -4.6374e-05
9:121464359 C T 0.112442 -4.2219e-06
9:121465376 G A 0.074986 2.5540e-06
9:121466476 C T 1.077744 -7.5015e-06
9:121468282 G T 0.371237 2.7399e-06
9:121477625 A G 0.109444 -3.7495e-06
9:121478139 T C 0.063808 1.5679e-05
9:121495855 G A 0.516532 1.5814e-05
9:121497238 T C 0.525337 -1.4133e-06
9:121505771 A G 0.031884 -8.3484e-06
9:121506349 C T 0.497669 1.4683e-05
9:121508923 A G 0.389932 -7.0639e-06
9:121526501 A C 0.044170 -1.0436e-05
9:121526680 A G 1.083860 3.2045e-05
9:121529334 A C 1.427613 -1.6378e-05
9:121539628 T C 0.097109 1.5378e-06
9:121541672 G A 0.504979 1.0794e-05
9:121544624 G T 0.031870 4.5404e-06
9:121545222 G A 0.437833 -2.3328e-06
9:121546954 G T 1.599902 -3.5145e-06
9:121548357 A G 0.028215 1.3791e-05
9:121553766 G T 0.048094 -1.3395e-05
9:121554770 A G 0.054567 7.0210e-06
9:121555979 C A 0.259794 -1.4528e-05
9:121560983 A G 0.075143 -1.0257e-05
9:121561503 A G 1.126137 2.1786e-05
9:121565950 G A 0.181160 -3.0351e-05
9:121578410 G A 0.022116 8.9963e-06
9:121585386 T G 0.095402 -4.5150e-06
9:121591810 G A 0.493974 -2.9538e-05
9:121596013 C G 0.073715 4.7015e-06
9:121610383 A G 0.055896 -4.7834e-06
9:121615886 G A 0.043936 -2.4191e-06
9:121630435 T G 0.051946 1.3898e-06
9:121631893 A T 0.032774 3.8921e-05
9:121633851 T G 0.033549 2.3775e-05
9:121636304 A G 0.061618 2.3478e-05
9:121640170 T C 0.089041 -4.1366e-06
9:121641752 G A 0.035175 5.5707e-06
9:121646625 T C 0.508144 -2.9250e-05
9:121649552 A C 0.058803 6.2573e-07
9:121650477 G A 0.029487 1.0167e-06
9:121650692 T G 0.237807 1.0549e-05
9:121651283 G A 0.059718 -1.8791e-05
9:121652436 C A 0.881812 3.3323e-05
9:121666939 A G 0.109056 1.5401e-05
9:121669089 T C 0.418824 -6.8307e-07
9:121672709 G A 0.043654 1.4632e-06
9:121674868 T C 0.028028 -1.5795e-05
9:121688482 G A 0.090816 -2.1739e-05
9:121702102 T C 0.420674 -5.4231e-06
9:121705002 T G 0.231001 2.8023e-06
9:121713967 C G 0.029650 -1.7788e-06
9:121714006 A G 0.107812 -1.0536e-06
9:121714287 T C 0.031771 -8.4913e-07
9:121717633 G A 0.058535 1.0799e-05
9:121719114 C T 0.174255 -1.6208e-05
9:121720330 C A 0.033179 -5.7995e-06
9:121724406 T C 0.616044 -2.0505e-05
9:121725110 A G 0.095161 1.7909e-05
9:121733183 G A 0.237195 -2.0694e-05
9:121740850 G A 1.618360 9.1677e-06
9:121744332 T C 1.957094 3.6153e-06
9:121755762 G A 0.036514 -1.1911e-05
9:121757511 G T 0.124260 -1.2425e-05
9:121757790 G A 0.106550 6.9029e-06
9:121758137 A G 0.025162 1.7131e-05
9:121760156 G C 0.058433 1.6085e-05
9:121762941 G T 1.831634 1.3718e-05
9:121770219 A G 0.049301 -2.6682e-06
9:121771094 G A 0.548878 -3.5082e-06
9:121775579 G A 0.092941 -3.0200e-06
9:121776989 G T 0.136938 -4.5837e-07
9:121781451 C T 0.021759 9.7242e-06
9:121782996 A G 1.033682 -6.7096e-05
9:121792719 G A 1.700156 7.3303e-05
9:121796042 C T 0.651593 2.7514e-05
9:121802824 C T 0.081497 1.3741e-05
9:121803081 G A 0.173690 1.9729e-05
9:121805633 C A 0.040720 1.7388e-05
9:121812096 C T 0.638269 -3.7779e-07
9:121814095 C T 0.029181 4.6661e-07
9:121814894 C T 0.052500 5.5256e-07
9:121819347 T C 0.587302 -5.9400e-06
9:121821520 A G 0.336042 -7.7004e-05
9:121821911 C G 0.382235 1.5539e-05
9:121834728 G A 0.372641 1.7382e-05
9:121835327 A G 0.301969 -6.7680e-05
9:121837015 A C 0.094852 4.1181e-06
9:121837315 C T 0.417359 2.2932e-05
9:121840391 A G 1.353092 -4.4990e-05
9:121840500 G A 0.039890 -1.6170e-05
9:121841501 C T 0.034192 -7.0600e-06
9:121841957 G A 0.103504 1.1445e-05
9:121842266 G A 0.153271 7.0168e-06
9:121843974 G A 0.049348 -4.2158e-06
9:121844326 T C 0.883750 -5.4880e-06
9:121845109 C T 0.026352 1.2405e-05
9:121850608 A C 0.029748 6.2443e-06
9:121850868 G A 0.108308 1.8757e-05
9:121851610 A G 0.074259 -5.7626e-06
9:121852082 G A 0.123318 2.3379e-06
9:121852446 A G 0.087828 1.0940e-05
9:121857558 C G 0.722636 -1.7383e-05
9:121859293 C T 0.171630 -1.5675e-05
9:121859463 G A 1.977724 -1.2423e-05
9:121880930 A G 0.472307 5.1332e-06
9:121881550 T C 0.033740 5.9366e-06
9:121902171 A C 0.047937 -9.1697e-06
9:121903348 A G 0.521570 -1.4840e-04
9:121909742 T C 0.043062 4.1388e-06
9:121911162 G A 0.158374 -1.6726e-05
9:121914488 T C 1.129268 -3.6433e-05
9:121921277 T C 0.050501 -1.2979e-05
9:121937990 A C 0.157725 7.2067e-06
9:121943992 T C 0.021667 1.3887e-05
9:121946932 C T 0.102375 -5.6897e-06
9:121949307 C T 0.198108 -1.0303e-05
9:121951652 T G 0.054509 -7.1233e-06
9:121956076 A G 0.347543 -6.8669e-05
9:121959570 T C 0.064586 -1.3608e-05
9:121960660 T C 0.081120 -2.8464e-05
9:121967454 A G 1.622059 4.5278e-05
9:121968105 T G 0.633251 1.9829e-07
9:121971069 T C 0.062693 1.0498e-05
9:121976044 A G 0.097177 1.7570e-05
9:121977762 C T 0.352300 3.8229e-05
9:121984553 G A 0.514220 1.3592e-06
9:121988899 G T 0.919186 1.2254e-05
9:121994900 C T 0.832195 1.3525e-05
9:121998762 G T 0.063900 1.4711e-05
9:122016708 T C 0.053942 1.1098e-06
9:122018796 G C 0.067116 -3.2539e-06
9:122020060 A G 0.112249 1.0851e-05
9:122020180 T C 0.150660 -1.4254e-05
9:122028789 T G 0.308398 -1.5871e-05
9:122031603 C T 0.502167 1.4451e-05
9:122032483 C T 1.845444 -5.6389e-06
9:122039564 A G 0.057097 9.3042e-06
9:122043556 C T 0.517314 7.4521e-06
9:122045163 A G 0.037459 6.0944e-06
9:122047975 A C 0.034610 -1.4997e-05
9:122055148 G A 0.738112 -2.7754e-05
9:122059315 A G 0.879864 -2.7646e-05
9:122071394 T C 0.905128 -1.7066e-05
9:122094173 G A 0.296213 -1.3744e-05
9:122098205 C T 0.254252 1.4035e-05
9:122113902 G T 0.703090 -1.5327e-05
9:122116059 G T 0.024037 8.5322e-06
9:122118621 G C 0.284501 -1.2126e-06
9:122124789 A G 0.565044 -1.8944e-05
9:122126478 G A 1.181462 -3.7497e-05
9:122133105 T G 0.311196 -2.0148e-05
9:122134814 C T 0.239592 -3.1735e-05
9:122136994 A C 0.046051 5.0865e-06
9:122157418 G T 0.181047 2.4402e-06
9:122164937 A C 0.050950 7.1387e-06
9:122165487 T C 1.029755 1.5231e-05
9:122174362 C T 1.281223 -6.5423e-06
9:122175586 G T 0.085363 4.5122e-06
9:122178382 C T 0.037432 -7.0387e-06
9:122178787 T C 0.061462 -3.1950e-06
9:122180922 T G 0.203360 1.2747e-05
9:122186590 C A 0.054849 1.8003e-05
9:122197736 A C 1.710879 3.7826e-07
9:122198190 C T 0.281624 2.6662e-05
9:122199508 T C 1.429612 -1.9969e-05
9:122204176 C T 0.133841 9.4929e-06
9:122210887 A G 0.060187 2.0083e-05
9:122211776 A G 0.052990 -3.1479e-06
9:122213471 T C 0.029881 7.3041e-07
9:122215618 A G 0.291072 2.8723e-05
9:122218834 T C 0.808165 -2.2563e-07
9:122222907 A C 1.143435 -1.0905e-05
9:122235950 A C 1.581414 1.0813e-06
9:122249042 T C 0.037582 -6.3858e-07
9:122249067 C T 0.122101 -2.1959e-05
9:122250294 A T 0.105167 7.6720e-06
9:122253419 T C 0.023850 -4.8290e-06
9:122254248 C T 1.014476 -2.5765e-06
9:122258577 T C 0.117280 -1.8360e-05
9:122260443 G T 0.133283 2.2792e-05
9:122260800 A G 0.914848 -4.6968e-05
9:122261157 C T 0.426270 3.3537e-05
9:122262471 T C 0.038081 -3.8625e-07
9:122270498 C A 0.048203 -1.4786e-05
9:122273329 T C 1.345395 8.3586e-06
9:122274969 G A 0.188490 2.7348e-05
9:122277529 A C 1.313705 8.9433e-06
9:122277771 A G 0.272411 1.1610e-06
9:122279421 G T 1.409301 -1.0414e-06
9:122283627 T G 0.047988 -1.4474e-05
9:122284089 T C 1.009982 6.1489e-06
9:122289187 G T 1.134851 -1.8148e-06
9:122290973 C A 0.080848 -6.8627e-06
9:122301156 T C 1.138135 -2.2441e-05
9:122319467 T C 0.325513 -2.5325e-05
9:122319889 A G 1.547191 -3.0223e-05
9:122333870 T C 0.089208 3.9058e-05
9:122341917 T C 0.377078 2.0874e-05
9:122343615 G A 0.028565 -2.6139e-06
9:122354159 G A 0.067167 3.9401e-06
9:122357591 C T 0.071746 -2.4020e-05
9:122357647 G A 0.991181 -1.3983e-05
9:122362629 A G 0.075704 -1.0547e-06
9:122363858 G A 0.025308 -1.1838e-05
9:122364808 G C 0.026253 -1.5420e-06
9:122366828 T C 1.018998 -1.9499e-05
9:122370268 T G 0.061663 -3.1426e-06
9:122377726 G A 0.057284 -1.8565e-06
9:122379090 C A 0.021038 -1.0765e-05
9:122380174 T C 0.176954 3.5195e-05
9:122390930 T C 0.038999 -2.0080e-05
9:122396082 C A 0.125552 -9.3151e-06
9:122416904 T G 1.002400 -1.8768e-05
9:122416955 T C 0.109824 1.1486e-06
9:122420219 C G 0.154678 -1.4841e-05
9:122431826 C T 0.032618 -2.6304e-05
9:122434492 C T 0.627553 -1.5598e-05
9:122436623 T C 0.527295 -8.8822e-06
9:122439147 A G 1.188796 -1.2215e-06
9:122443237 T C 0.057042 -1.1813e-05
9:122443275 C T 0.117651 2.4941e-05
9:122448779 T C 0.244131 2.1918e-05
9:122461528 C T 0.158207 3.0886e-05
9:122461649 A G 0.133331 -3.5097e-05
9:122465539 C A 0.093573 2.4887e-05
9:122468385 C G 1.060745 3.8882e-06
9:122473586 C T 0.560243 3.9251e-06
9:122474518 T G 0.072695 3.6228e-06
9:122474896 G A 1.837764 6.7140e-05
9:122476126 A G 0.276382 6.6492e-07
9:122493643 T C 0.501525 1.5201e-05
9:122494111 C T 0.055125 5.6027e-06
9:122507381 A G 0.063512 -1.6658e-05
9:122507461 C T 1.113969 1.8667e-07
9:122513619 T C 0.154689 1.5012e-05
9:122514936 T C 0.024547 9.0651e-06
9:122516602 G A 0.182445 5.3650e-06
9:122523457 G A 0.128874 -2.6625e-05
9:122525808 A G 0.048362 -8.5506e-07
9:122526776 C A 0.042851 -2.6970e-05
9:122530194 C T 1.339244 2.6675e-06
9:122535333 C T 0.125052 -2.3280e-05
9:122541037 G A 0.565027 1.3859e-05
9:122552982 T C 0.458170 -1.8707e-05
9:122556086 T G 0.116726 1.0511e-05
9:122557517 G A 0.190832 5.2075e-08
9:122564984 A G 0.080627 -1.5152e-06
9:122566486 G A 1.057131 5.2127e-06
9:122566891 T C 0.514305 -1.5493e-05
9:122568111 T C 0.187038 1.2821e-05
9:122571262 A C 0.068897 -4.1996e-06
9:122574669 T C 1.551155 1.4812e-05
9:122579220 A G 1.385540 1.8206e-05
9:122583858 A G 0.039625 -2.7177e-05
9:122587246 T C 0.043956 -1.0645e-05
9:122588040 T C 0.543832 -1.6778e-05
9:122588323 C T 1.893378 -2.8202e-05
9:122589404 C T 0.048464 -7.0743e-06
9:122590492 A C 0.151051 -2.8510e-07
9:122592514 G A 1.461968 2.1059e-05
9:122596115 C T 1.461111 1.9040e-05
9:122602488 C T 1.493195 2.0752e-05
9:122602506 T G 0.042501 7.6862e-06
9:122605088 T C 0.246018 -2.8252e-05
9:122605559 T C 0.237930 -4.4796e-06
9:122608590 A C 0.049998 -2.1193e-05
9:122608692 G A 0.998521 2.4486e-05
9:122609065 A G 1.410070 1.0648e-05
9:122610092 A C 0.097473 1.2768e-05
9:122612566 T C 0.049287 -2.3554e-06
9:122614778 C T 0.089358 -1.0004e-05
9:122623813 G A 0.696460 -2.5218e-06
9:122624393 T C 0.045653 -1.5177e-05
9:122624621 T C 0.123597 -3.7608e-06
9:122624746 C A 0.081606 2.7342e-05
9:122624757 G A 0.458143 -1.5524e-05
9:122625226 C A 0.221556 -3.8881e-05
9:122625674 G A 0.035297 -2.0446e-05
9:122640349 G T 0.207569 2.1263e-05
9:122642149 G A 0.025502 -1.7989e-05
9:122642794 C T 0.036932 1.5437e-05
9:122643777 A T 0.067840 -1.6618e-05
9:122644820 C T 1.913277 -8.4449e-06
9:122652244 C T 0.032166 1.9940e-05
9:122652870 T C 1.264455 -1.4074e-05
9:122656250 A G 0.040016 2.2729e-06
9:122657312 G A 0.758613 9.6048e-06
9:122664468 G T 1.190081 1.3677e-05
9:122676137 G A 0.022333 1.0500e-05
9:122676273 T G 1.245552 7.1922e-06
9:122676538 A G 1.440597 -5.9678e-06
9:122678229 A G 0.028331 2.0602e-05
9:122678582 G A 0.268719 -1.4530e-05
9:122688811 G A 0.681634 1.4824e-05
9:122696006 G C 1.905427 9.8028e-06
9:122696908 T C 0.055482 -7.0248e-05
9:122700762 T C 0.079573 5.9524e-06
9:122705683 A G 0.401193 -2.5615e-06
9:122708998 T C 0.038806 -2.0795e-05
9:122720621 G A 1.958254 1.0399e-05
9:122722423 G A 0.504765 1.2884e-05
9:122724943 A G 0.071665 -3.1972e-06
9:122731225 G A 0.043678 -1.5157e-05
9:122734198 C T 0.041009 -1.4304e-05
9:122734446 T C 0.443949 1.6096e-05
9:122739681 T G 0.059242 -1.3609e-05
9:122752430 T C 0.026719 -1.2623e-05
9:122760264 C T 0.034124 -2.2734e-05
9:122760735 T C 0.656237 -2.0685e-05
9:122766104 T C 0.516967 5.4446e-06
9:122777019 T G 0.117777 -7.4835e-06
9:122781048 G A 0.357872 4.3070e-05
9:122781175 G A 0.037952 -7.9584e-06
9:122781549 A G 0.672369 -2.1719e-05
9:122786147 G A 0.064746 -5.8812e-06
9:122786574 T C 0.286350 -8.8480e-06
9:122786815 T G 1.581159 -2.3200e-05
9:122787821 C A 0.211126 2.3550e-05
9:122807192 C T 0.069642 -2.5607e-05
9:122814339 C T 0.327145 2.6132e-05
9:122825066 T C 0.309938 -4.7851e-06
9:122828025 A G 0.162970 -2.3327e-05
9:122828364 C T 0.036677 -9.4490e-07
9:122842335 A G 0.051531 -4.2501e-05
9:122845375 A C 0.609874 -1.2725e-05
9:122846246 G T 0.057080 -4.6635e-05
9:122860171 A G 1.229682 -5.8524e-06
9:122861297 C T 0.462515 4.6347e-06
9:122863506 A G 0.041944 1.1095e-05
9:122863877 A C 0.296526 -5.2550e-06
9:122868699 A G 0.523107 1.9711e-06
9:122877786 T G 1.001850 1.1990e-05
9:122887345 G T 0.378172 1.7919e-07
9:122901967 C A 0.038109 2.4088e-05
9:122902613 T C 0.055825 8.9975e-06
9:122902865 C T 1.479630 4.6089e-05
9:122912108 A G 0.041753 -3.2117e-05
9:122915121 C T 0.027991 -8.4277e-06
9:122921694 A G 0.503799 -4.0602e-05
9:122923263 A G 0.037888 -1.1999e-05
9:122929934 G A 0.022010 1.3514e-05
9:122931474 T C 0.069404 1.9264e-05
9:122944246 G A 0.057868 1.5531e-05
9:122947669 T C 1.502205 2.8309e-05
9:122950964 C T 0.097119 -1.2564e-05
9:122953388 A G 0.051691 -2.8307e-05
9:122955243 T G 1.524120 5.1564e-05
9:122957590 T C 0.057450 2.2469e-05
9:122958858 G C 0.520292 -1.6942e-05
9:122959147 C T 0.020290 1.9228e-05
9:122966188 T C 1.793226 1.4859e-05
9:122966360 C T 0.135133 2.3783e-05
9:122973369 C T 0.145533 -8.1582e-07
9:122975191 A G 0.053952 3.2524e-06
9:122982424 C G 0.033821 1.0431e-05
9:122984084 C T 0.095511 -5.1816e-06
9:122984658 A G 0.021970 3.0767e-06
9:122988145 C T 0.065943 2.2289e-05
9:122994202 G T 0.061350 2.2567e-05
9:123001627 G C 0.505887 -1.0726e-05
9:123005508 C A 1.187089 8.8634e-06
9:123011212 T C 1.690161 1.4366e-05
9:123030059 G A 1.920978 1.2868e-05
9:123041996 G A 1.856466 9.1703e-06
9:123047135 C G 0.066456 2.6358e-05
9:123047237 G A 0.047839 -1.9156e-06
9:123053324 A G 1.785651 -6.2305e-06
9:123056637 A G 0.107295 4.6329e-06
9:123062320 T C 1.951383 -1.8928e-05
9:123062363 G C 0.085941 -3.0549e-06
9:123069187 T C 0.095994 5.5104e-06
9:123075135 A G 0.320372 9.6408e-06
9:123075240 A G 0.046108 4.0868e-06
9:123084681 T C 0.066035 1.0750e-06
9:123086642 T C 0.134341 1.2482e-05
9:123089038 T C 0.137638 -2.2014e-05
9:123091296 T C 0.052973 6.1970e-06
9:123093019 A G 0.154794 -1.7058e-05
9:123096246 A C 1.905930 1.7079e-05
9:123101033 A G 0.055206 -6.6014e-06
9:123107908 A G 0.068064 -8.4621e-06
9:123114345 C T 0.409543 -3.7218e-05
9:123116200 T C 0.024690 -2.6311e-05
9:123118458 T C 0.217208 -2.5821e-06
9:123119421 T C 1.450293 4.3287e-05
9:123122883 C T 0.927778 -7.0255e-05
9:123124504 T C 0.783632 -3.7211e-05
9:123133890 T C 0.473238 1.6703e-06
9:123134187 T C 0.683766 -1.1380e-05
9:123136204 A G 0.031285 -4.3382e-06
9:123137313 A G 0.026236 4.4136e-06
9:123137705 G A 0.690803 -3.4796e-05
9:123139224 A G 0.036375 -2.4812e-05
9:123147226 G A 1.373991 -2.1658e-05
9:123151125 T G 0.344320 2.0910e-05
9:123160906 T C 0.025798 3.3850e-06
9:123162392 T C 0.301676 1.4663e-05
9:123166107 G A 0.171762 2.4541e-05
9:123171755 C T 0.504449 2.2294e-05
9:123172518 A C 0.278095 1.5066e-05
9:123172902 G C 0.127881 1.1819e-05
9:123179940 G A 1.881200 4.9895e-06
9:123185724 C T 0.709424 1.5930e-06
9:123194639 C T 0.022755 2.2433e-05
9:123195136 C G 0.196663 2.4396e-05
9:123198595 A G 0.128493 1.2269e-05
9:123202997 C T 0.257673 4.3778e-06
9:123205698 T C 0.062836 -1.9385e-05
9:123205705 T C 0.046258 9.3720e-06
9:123205912 G C 0.056083 -2.3527e-05
9:123205981 T C 0.055393 -2.2564e-05
9:123225926 C T 0.733828 -2.2061e-05
9:123254403 A G 0.069492 -1.5162e-05
9:123280950 C T 1.867808 -1.0460e-05
9:123287407 G C 0.165867 7.4258e-06
9:123291036 G C 1.866282 -8.2055e-06
9:123302852 C T 1.874530 -4.5872e-06
9:123314133 A G 0.069241 -1.0948e-06
9:123322700 A G 1.498264 -1.0929e-05
9:123325171 C T 0.120602 4.4702e-06
9:123330837 T C 0.080804 -2.3470e-05
9:123337634 T G 0.320029 -6.6814e-05
9:123346653 A G 0.036932 2.2963e-07
9:123349796 C T 0.664176 -1.1067e-05
9:123359800 C T 0.158010 -7.4912e-06
9:123360969 G C 0.073613 -5.7421e-06
9:123365330 T C 0.083265 -1.3631e-05
9:123370345 G C 1.383279 4.8680e-05
9:123383909 T C 0.979230 4.2921e-05
9:123404576 T C 0.037133 -5.4361e-07
9:123410819 T C 1.400523 4.1745e-05
9:123436640 A G 0.025825 1.1003e-05
9:123439233 C G 0.139889 -1.2096e-05
9:123454085 T G 0.032716 -6.9830e-06
9:123456755 T C 0.024564 1.8660e-05
9:123463476 T C 0.160312 -1.1310e-05
9:123467570 T C 1.389878 5.2277e-05
9:123476257 A G 0.046945 -9.2574e-06
9:123479457 G A 1.391602 4.3028e-05
9:123498335 T C 0.281046 4.5281e-06
9:123521842 C A 0.076285 -5.0920e-06
9:123525175 C A 0.303376 -8.2299e-06
9:123541418 G T 0.026559 1.9580e-05
9:123546158 C T 0.053228 -4.1739e-06
9:123557999 C T 0.047530 2.0407e-05
9:123562020 T G 0.063186 8.7218e-06
9:123570261 A G 0.126382 -1.0042e-05
9:123578733 A G 0.062060 -1.5443e-05
9:123586737 G T 1.162444 3.0435e-05
9:123607829 T C 0.037044 -3.7125e-05
9:123610397 T C 0.141042 -2.7153e-05
9:123616858 G T 0.327107 -9.7377e-06
9:123623772 A G 0.081025 5.4080e-05
9:123627662 C T 0.201511 -2.6270e-05
9:123631642 C G 1.201922 3.7019e-05
9:123636375 T C 0.034971 -9.0240e-06
9:123636411 T C 0.188687 -2.5089e-05
9:123648718 A G 0.124284 8.5688e-05
9:123652898 C T 1.284541 2.6777e-05
9:123655084 C A 0.033104 -9.3324e-06
9:123675895 G A 0.040281 -2.9047e-05
9:123679085 T C 0.064518 -2.0486e-06
9:123683613 T C 0.037140 -1.8792e-05
9:123686299 G A 0.023017 7.9099e-06
9:123688217 A G 0.133718 -7.0429e-06
9:123690239 A G 1.136625 3.5002e-05
9:123696756 A G 0.031278 4.0462e-06
9:123698680 T C 0.326458 9.5242e-07
9:123703686 C T 0.145370 -8.2088e-06
9:123713423 T C 0.030558 1.4637e-05
9:123725926 G T 0.140049 -5.1852e-06
9:123729962 C T 0.154804 -6.9708e-06
9:123754777 T C 0.055992 -6.2785e-06
9:123755576 C A 0.026576 1.5655e-05
9:123756965 C T 0.090847 -5.9126e-06
9:123757412 A G 1.069652 4.6814e-05
9:123769200 T C 0.874686 5.3435e-05
9:123770436 C A 1.202949 4.0382e-05
9:123771493 C T 0.224599 -1.3000e-05
9:123787999 A G 0.205502 -2.0015e-05
9:123804459 T C 0.037721 -6.7849e-06
9:123834464 A C 0.070223 4.4706e-06
9:123836653 T C 0.864310 3.9712e-05
9:123848158 G A 0.046418 -5.0573e-06
9:123850770 A G 1.373712 1.0173e-05
9:123856925 G T 0.025798 -1.9422e-05
9:123860689 T C 0.854273 3.0603e-05
9:123870336 A G 0.039227 -1.4011e-06
9:123873476 A G 0.150633 1.2758e-04
9:123875921 G C 0.085699 -4.6864e-06
9:123876305 A G 1.149953 2.4484e-05
9:123878315 G A 0.062628 3.3146e-06
9:123887370 G A 1.391972 1.5026e-05
9:123897495 G A 0.241744 2.4023e-06
9:123903840 A G 0.088460 -7.2203e-06
9:123910410 A G 0.049726 1.6419e-05
9:123914874 T C 0.120432 -1.4664e-05
9:123932039 A C 0.025791 -2.2085e-05
9:123936891 A C 0.287836 -7.5552e-06
9:123940584 C T 0.047598 -7.6907e-06
9:123965780 C T 0.224633 -1.7355e-05
9:123966330 T C 0.046231 -4.1263e-06
9:123974024 C T 0.849089 1.8941e-05
9:123974471 C T 0.028847 -6.9315e-06
9:123975873 C T 0.475163 -1.2643e-05
9:123977541 C T 0.048325 -5.4025e-07
9:123993212 A G 0.094127 -1.3039e-05
9:123995163 G C 1.686030 1.7568e-06
9:124009014 T C 0.110419 6.2560e-06
9:124025276 T C 0.064481 2.4403e-05
9:124028828 A G 0.066096 -3.4192e-06
9:124038450 A G 0.094461 -1.3232e-05
9:124040678 T C 0.406105 -1.6189e-05
9:124040728 C A 1.335124 -1.0507e-05
9:124042944 T C 1.951230 -6.8435e-06
9:124046633 T G 0.069849 1.4829e-05
9:124048128 T C 0.034039 1.7736e-05
9:124050838 A G 0.250788 6.8000e-06
9:124061902 T C 0.908841 3.9107e-06
9:124064928 T G 0.913339 2.7676e-06
9:124074791 G T 0.119759 2.8041e-05
9:124085061 C T 0.070638 -4.1487e-06
9:124087915 T C 1.560461 1.0977e-05
9:124092355 T C 0.417675 -1.3032e-05
9:124098535 T C 0.064719 -1.9030e-06
9:124098846 T C 0.052072 2.1065e-05
9:124110774 C A 0.130223 2.8867e-05
9:124125520 G A 0.771114 -3.6930e-07
9:124128354 C A 0.385499 -1.0801e-05
9:124132918 T G 0.085944 -1.2478e-05
9:124135043 T C 1.137734 -6.0649e-06
9:124143300 C A 0.851237 6.1543e-07
9:124148424 G A 0.103793 -1.9781e-05
9:124151022 A G 0.066246 9.0318e-06
9:124155626 T G 0.070533 6.2143e-06
9:124169238 G A 0.029534 -3.9074e-06
9:124185520 T C 0.065304 -1.0582e-06
9:124186753 G A 0.072545 2.5452e-05
9:124192482 C T 1.832525 5.3090e-06
9:124198504 G A 0.046064 -4.1058e-06
9:124204563 T C 1.132481 -1.4524e-07
9:124209542 A G 0.065059 1.2324e-05
9:124211829 G A 1.200233 9.5443e-07
9:124214446 T C 0.031265 -8.3279e-06
9:124225598 T C 0.287985 8.3032e-06
9:124231383 T C 0.108386 2.7341e-05
9:124241284 C T 0.273757 1.1052e-05
9:124241369 G T 0.698789 3.8893e-06
9:124259645 T C 0.634757 2.9486e-06
9:124261314 T G 0.108240 -5.6127e-06
9:124283089 A G 0.307113 -2.0091e-05
9:124287845 T G 0.047999 9.0747e-07
9:124291986 A G 1.366491 -1.4365e-05
9:124296310 T C 0.070567 -5.7993e-06
9:124301896 T C 0.066307 1.2313e-05
9:124302473 C T 0.112531 2.7832e-05
9:124303214 C A 0.070954 -8.6501e-06
9:124320762 G A 0.649244 1.2184e-05
9:124322175 A G 0.102059 -1.9432e-05
9:124324637 T G 0.321236 -4.7309e-06
9:124328239 C T 0.054574 -2.3381e-05
9:124330970 C T 0.332455 1.2115e-05
9:124333150 A G 0.624836 1.2388e-05
9:124333388 T C 0.033495 -4.2804e-06
9:124336967 G A 1.282280 5.9246e-06
9:124337762 A G 0.270976 1.3050e-05
9:124344438 G A 0.623595 -1.8739e-05
9:124354844 G A 0.030503 -1.5897e-05
9:124354939 A C 0.025607 -2.1334e-05
9:124361347 A C 0.664570 5.3788e-05
9:124364349 T C 0.545556 -1.8639e-05
9:124366565 G A 0.025862 -2.1836e-05
9:124372152 T C 0.365372 -1.8112e-05
9:124372312 T C 0.061836 3.6908e-06
9:124375299 C G 0.262007 5.6060e-06
9:124377411 G A 0.131988 2.3590e-05
9:124378942 G A 1.057120 4.8271e-07
9:124389753 T C 0.460333 1.1179e-05
9:124390320 C T 1.573479 9.5627e-06
9:124390389 T C 0.207005 -4.0638e-06
9:124390981 A G 1.352963 9.1029e-06
9:124391684 A G 0.296165 2.0691e-05
9:124400845 G A 0.574995 1.5245e-05
9:124401320 G A 0.135990 7.4860e-06
9:124405014 T C 0.235710 -1.9711e-05
9:124405277 C T 0.642573 1.0846e-05
9:124408983 C T 0.048597 9.4441e-06
9:124409766 T C 0.536149 1.4509e-06
9:124410605 T G 0.712746 -2.6709e-06
9:124412535 C T 0.052820 5.4172e-07
9:124419014 C T 0.086757 3.8894e-05
9:124420789 T C 0.223695 -2.7912e-05
9:124422403 A G 0.518170 1.4265e-05
9:124425243 T C 0.356383 -2.7113e-05
9:124425249 T C 0.536159 -4.1915e-06
9:124425330 A T 0.137336 -7.4457e-06
9:124425875 G C 1.953477 1.5524e-05
9:124428455 T C 0.152924 1.1576e-05
9:124433017 T C 0.084336 2.3700e-05
9:124437601 T C 0.488313 -1.1821e-05
9:124441404 G T 0.095212 2.2504e-05
9:124442040 C T 0.149157 3.6591e-05
9:124445115 C T 1.077370 1.6312e-05
9:124449994 A G 0.154607 -3.4866e-05
9:124453318 A G 0.070611 -3.3759e-06
9:124453517 C T 0.044306 -2.8610e-06
9:124474336 A G 0.057933 -6.1092e-06
9:124482292 A G 0.040924 -1.4540e-05
9:124484351 A G 0.534996 1.9730e-05
9:124487495 T C 0.123179 -2.1471e-06
9:124501885 C T 0.092339 -1.6254e-05
9:124501973 A G 0.049804 -5.4880e-06
9:124502459 C T 0.057250 1.9743e-05
9:124507050 C G 0.070553 1.2813e-05
9:124509250 T C 0.321640 -3.1928e-05
9:124509921 T C 0.126188 -1.3912e-05
9:124517961 T C 0.074956 -6.8869e-06
9:124520900 G A 0.031108 1.6534e-05
9:124522313 T C 0.055298 1.7214e-05
9:124522550 T C 0.025771 -1.0565e-05
9:124525525 G C 0.040985 -1.3395e-05
9:124535526 T C 0.022286 1.7166e-05
9:124541124 A G 0.248449 2.9601e-06
9:124543252 T G 0.044045 -1.3107e-05
9:124559790 A G 0.888057 -1.7753e-05
9:124560496 T C 0.998320 -1.2838e-05
9:124562071 A G 0.035834 -1.0073e-05
9:124563827 T C 0.132338 5.6566e-06
9:124570245 A G 0.545036 3.7371e-05
9:124573191 G A 0.062591 2.1197e-05
9:124579748 A T 0.090741 2.0872e-06
9:124580040 A G 1.193786 -1.0476e-05
9:124580126 C T 0.689892 -2.5280e-05
9:124583377 C T 0.106472 2.9625e-05
9:124586258 A C 0.055621 2.2162e-05
9:124586275 G A 1.195021 -7.1328e-06
9:124596436 T C 0.038836 1.7801e-06
9:124598349 C T 0.098880 2.1843e-05
9:124601483 T C 0.030197 -4.6372e-06
9:124603725 A G 0.036405 -2.6288e-07
9:124607659 G A 1.270422 -2.9781e-05
9:124617900 C T 1.122043 -5.0922e-05
9:124620721 A G 1.403998 -2.0998e-05
9:124626528 T C 0.108257 2.2200e-07
9:124629421 G C 0.237957 1.2159e-05
9:124633711 T C 1.354486 -1.8913e-05
9:124634236 C T 0.138322 1.5336e-05
9:124638693 T C 0.049665 -2.9741e-05
9:124646722 G A 1.555062 -2.0263e-05
9:124650611 T C 0.948499 -7.0649e-06
9:124651790 T C 0.192090 -7.6995e-06
9:124660086 C T 0.037826 -2.0365e-05
9:124662617 T C 0.047567 2.3096e-05
9:124662881 G T 0.968943 -2.4739e-06
9:124664843 T C 0.050685 -2.4558e-05
9:124666130 A G 0.047999 -1.1476e-05
9:124666931 A G 0.134239 2.4547e-06
9:124672263 T C 0.119259 2.4310e-05
9:124676560 C T 0.310703 2.1827e-06
9:124676595 T G 0.110161 -5.8408e-06
9:124678664 T C 0.062176 -2.3369e-05
9:124679214 C T 0.577745 2.0401e-05
9:124685381 C G 1.868488 -8.1059e-07
9:124688608 A G 0.051851 5.6469e-06
9:124693638 C A 0.087158 -1.4843e-05
9:124703867 A G 0.484719 -9.5066e-06
9:124708819 A C 0.090364 9.2052e-06
9:124712426 G A 0.399945 -3.4823e-06
9:124713395 G A 0.030449 -1.6880e-05
9:124713775 G T 0.590763 -2.9591e-05
9:124726011 C A 0.870739 3.4409e-05
9:124729881 G T 0.192172 5.2675e-07
9:124730728 C T 0.077309 -3.1120e-07
9:124734896 T A 0.033764 1.8284e-05
9:124750344 C T 0.042953 7.4229e-07
9:124753760 A G 0.198883 1.0002e-05
9:124757764 A G 0.056780 -5.0540e-06
9:124774732 C A 0.080583 -1.0706e-05
9:124782901 T C 0.065715 -1.8749e-05
9:124802044 A G 0.079546 -1.1809e-05
9:124805476 C T 0.125749 6.5214e-06
9:124809072 A G 0.056967 6.7322e-06
9:124811573 A G 0.041661 4.9074e-06
9:124815274 G A 0.042600 1.7820e-05
9:124820608 C T 0.690766 1.1930e-05
9:124827130 G A 0.082089 2.0827e-06
9:124828953 T G 0.046020 2.1345e-05
9:124835368 C T 0.473680 1.3937e-05
9:124846869 A C 0.144030 4.9807e-06
9:124854832 T C 0.056576 -1.3553e-05
9:124863373 A G 0.088851 4.1086e-06
9:124870612 G A 0.557799 2.5699e-05
9:124872074 C T 0.030809 1.9380e-06
9:124877059 C T 0.353000 3.2378e-05
9:124878182 T C 0.128350 6.6933e-06
9:124880597 A G 0.055325 7.0800e-07
9:124882247 G A 0.063750 -1.1037e-05
9:124884007 T C 0.055444 9.4719e-06
9:124885596 A C 1.635032 -1.9792e-05
9:124895124 T C 0.022089 -7.6547e-06
9:124897527 A G 0.161526 7.3438e-06
9:124904633 G C 1.940867 2.6168e-05
9:124906039 C T 0.284535 1.8684e-05
9:124907558 C T 0.038445 1.7061e-05
9:124909384 A G 1.196445 1.7302e-06
9:124913308 C A 1.102382 -1.2581e-05
9:124916693 C T 1.235047 3.4653e-06
9:124929211 G A 0.986618 -5.7967e-06
9:124929975 T C 0.051354 -7.6251e-06
9:124931957 T G 0.025196 1.9045e-05
9:124932622 T C 0.055958 -9.7643e-06
9:124936626 A G 0.027307 -1.4662e-05
9:124943542 T C 0.046136 -4.2248e-06
9:124944157 G C 0.192325 -2.5854e-05
9:124948983 T C 1.499233 -1.1266e-05
9:124949601 A G 0.261011 -2.3646e-05
9:124950477 T C 0.092312 3.1282e-05
9:124955922 T G 0.619866 -1.8628e-05
9:124956097 T C 0.096229 7.4635e-06
9:124960776 T G 1.454352 1.4547e-05
9:124963341 A G 0.301921 -2.5266e-05
9:124966261 A G 0.154862 7.6083e-06
9:124966449 T C 0.504306 -2.7698e-05
9:124971518 T C 0.031319 -3.5311e-06
9:124974419 A G 0.712062 -5.7068e-05
9:124978011 A G 0.478372 -2.0009e-05
9:124980462 G A 0.423278 5.1519e-05
9:124981669 T C 0.684496 -1.1870e-04
9:124984125 G A 0.585840 -6.8750e-06
9:124984589 T C 1.916024 3.9397e-06
9:124986973 T C 0.061489 1.7297e-06
9:124987593 A G 1.900487 1.9256e-05
9:124992671 A G 0.608235 2.3596e-05
9:124993505 G A 0.799750 2.3325e-05
9:125006622 C A 0.069142 -1.2924e-05
9:125007893 T C 1.011175 2.9991e-05
9:125008930 C T 0.080494 1.4237e-05
9:125010858 A G 1.922576 1.5378e-05
9:125013649 C T 0.031204 1.5438e-05
9:125014475 T C 0.435735 2.9993e-06
9:125014625 G A 0.845774 -1.1091e-05
9:125017866 T C 0.038734 1.0136e-05
9:125024007 A G 0.067605 4.9776e-05
9:125026461 G A 1.911482 1.3069e-05
9:125040986 C T 0.127473 -1.6889e-05
9:125044350 A G 0.051983 -1.9084e-05
9:125049631 C T 0.050698 -1.0922e-05
9:125050104 C T 0.028630 3.1284e-05
9:125060891 C T 0.054203 -1.0183e-06
9:125062104 T C 0.255925 -1.4150e-05
9:125069187 A G 0.021582 2.9944e-07
9:125073093 G A 0.217990 9.7527e-06
9:125075782 A C 0.216861 -8.7498e-06
9:125075843 A G 0.047540 8.5227e-06
9:125087672 C G 0.034389 -2.5788e-07
9:125101600 T C 0.062411 -9.7967e-06
9:125102160 C T 0.233238 -2.2467e-05
9:125107101 G A 0.243230 1.1956e-05
9:125107390 C A 0.024295 -1.0585e-05
9:125110968 T C 0.127068 -3.9466e-05
9:125111302 A G 0.174458 2.6734e-05
9:125114085 T G 0.028130 -9.1616e-07
9:125116829 C T 0.054611 1.2065e-05
9:125120349 G A 0.618173 -8.8017e-06
9:125124772 G A 0.144078 1.0813e-05
9:125125158 T C 0.060775 4.1607e-06
9:125125721 A G 0.041471 -3.2007e-05
9:125126101 C T 0.147896 1.8977e-05
9:125127715 A G 0.254286 3.7911e-05
9:125128663 G T 0.098194 1.5112e-05
9:125129560 A C 0.175723 -4.4832e-05
9:125131688 T C 1.582900 -9.3592e-06
9:125132522 G A 0.140481 2.2502e-05
9:125133507 T C 0.139981 2.1964e-05
9:125134156 T C 0.060840 7.4829e-06
9:125135489 C T 0.134402 -1.5546e-05
9:125136447 T C 1.855688 3.3090e-07
9:125139340 G T 0.263204 1.5957e-05
9:125143973 A C 0.055108 6.2297e-06
9:125149970 G A 0.364063 2.1545e-05
9:125150888 G A 0.117039 1.3393e-05
9:125153994 T G 0.052636 1.6885e-05
9:125161827 G A 0.062047 4.1058e-05
9:125161870 T C 0.201293 -5.2010e-06
9:125177159 T G 0.037330 -2.1208e-05
9:125181006 T C 0.268396 2.2448e-05
9:125186011 G A 0.320797 2.2544e-05
9:125188796 G A 0.042828 9.8807e-06
9:125192159 A C 0.466054 5.1083e-05
9:125193338 T C 0.021375 8.7240e-06
9:125202072 A G 0.033070 -6.2835e-06
9:125227006 C T 0.022058 1.5851e-05
9:125230865 T C 0.036246 1.7093e-05
9:125231092 G A 1.398616 3.1913e-05
9:125235555 G A 0.358219 -7.6269e-06
9:125239501 T G 0.040006 -1.3762e-05
9:125239544 G A 0.038394 3.1997e-05
9:125241048 T C 0.093754 7.3527e-05
9:125241442 T C 0.075622 -1.8141e-05
9:125243940 A G 0.432321 5.2631e-06
9:125249117 G A 0.298137 3.4148e-05
9:125253806 C T 0.245879 2.3111e-06
9:125254013 G A 1.649285 -5.8199e-06
9:125261468 A G 0.588482 -9.6359e-07
9:125265556 T C 0.034709 1.9071e-06
9:125266298 T C 0.078784 -1.2227e-05
9:125266798 T G 0.768445 1.5010e-05
9:125267600 G T 0.041604 -2.8604e-06
9:125269671 A C 0.979118 -1.3191e-05
9:125271839 G A 0.879028 -1.5031e-05
9:125273435 A G 0.022092 9.2533e-06
9:125273574 A G 0.148494 -1.0631e-05
9:125279501 G A 0.329487 -1.1391e-05
9:125283383 C T 0.297379 1.0342e-05
9:125284063 A G 0.262820 -1.7595e-05
9:125287066 C T 0.103746 7.3992e-06
9:125288893 T C 0.021759 7.9884e-06
9:125289033 G A 0.240072 -2.3812e-05
9:125289083 G A 0.594884 -3.1055e-05
9:125303426 G A 0.511847 1.3766e-06
9:125306095 A G 0.219918 3.4335e-06
9:125312694 C T 0.777801 -2.3498e-06
9:125314159 C G 0.082062 4.5246e-06
9:125314550 T C 0.037993 -8.2271e-07
9:125314955 G A 1.288424 1.3488e-06
9:125315542 T C 0.461274 -1.4858e-05
9:125316042 C T 0.971414 -8.7950e-06
9:125316157 T C 0.021521 8.3332e-06
9:125316179 G T 1.382137 -5.3349e-06
9:125316350 T C 1.064382 -1.3109e-05
9:125325994 G A 0.510582 -9.6129e-06
9:125327158 C T 0.590301 1.2804e-05
9:125327586 C T 0.090830 -7.1772e-06
9:125330125 G C 1.188262 -5.6364e-06
9:125330240 G T 0.030731 1.1784e-05
9:125330739 A G 1.096892 -4.7185e-07
9:125335216 T C 0.541279 -1.1283e-06
9:125335270 T C 1.273274 1.2049e-05
9:125340264 T C 0.859574 2.6724e-06
9:125345110 G A 0.742844 3.2044e-05
9:125347423 A G 0.183305 6.2726e-06
9:125362654 A G 0.188473 5.8133e-06
9:125367694 A G 1.087199 -1.5870e-05
9:125369835 C T 1.845570 1.0908e-05
9:125377087 G A 1.659083 2.1366e-06
9:125377505 G A 1.864786 1.4655e-05
9:125378521 T G 0.481027 1.9558e-05
9:125384788 G A 1.754992 7.4649e-06
9:125386061 C T 0.034032 1.0719e-05
9:125386543 G T 0.089976 8.7201e-06
9:125387239 A G 0.057579 -1.6384e-05
9:125387544 G A 0.079926 3.1403e-06
9:125390717 G A 0.038693 -3.2565e-06
9:125390773 T C 0.118868 -1.1150e-05
9:125390874 C A 1.632088 -9.9147e-06
9:125391012 C G 0.020372 1.0874e-05
9:125391026 C A 1.630059 -9.2583e-06
9:125391241 A G 0.584487 1.2767e-05
9:125391369 G A 1.493950 -2.0866e-06
9:125391409 G A 1.027348 -2.1023e-05
9:125391917 G A 1.630201 -9.1022e-06
9:125410258 C T 0.065719 -1.7124e-05
9:125420446 G A 0.094287 -7.8697e-06
9:125422424 A G 0.423703 -3.0157e-05
9:125422865 G A 0.636675 1.5509e-05
9:125426837 C T 0.222593 -5.6136e-06
9:125427807 C T 0.044514 1.4980e-05
9:125428755 C G 0.384802 -6.6259e-06
9:125431905 T C 0.025910 3.9055e-06
9:125433922 T C 0.087535 -1.7175e-05
9:125437756 A G 0.028681 3.4512e-06
9:125455998 G A 0.077757 -1.8075e-06
9:125479993 T C 0.093019 -3.0204e-05
9:125481815 A G 0.048284 -6.7363e-06
9:125486156 C T 0.079964 8.3276e-06
9:125486542 G A 0.018850 -1.9983e-05
9:125500760 A G 1.921535 -3.7588e-07
9:125503665 C T 0.036789 -5.2042e-06
9:125512193 A C 1.921400 -3.5666e-07
9:125512438 G C 0.041039 5.8413e-06
9:125512943 T C 0.026192 4.2465e-06
9:125514059 A C 0.624350 -1.1405e-06
9:125528401 G C 0.061768 1.8874e-05
9:125541323 A G 1.923446 4.7477e-06
9:125548202 T C 0.193606 1.1432e-05
9:125548589 G T 0.038935 4.7182e-06
9:125556718 A G 1.716037 1.1783e-05
9:125560088 A G 0.070784 -3.7168e-06
9:125560607 A G 0.038540 2.9785e-06
9:125562651 A G 0.059952 7.7111e-06
9:125563212 C T 0.039081 2.5555e-06
9:125564908 T C 0.079967 -5.2096e-07
9:125564936 T C 0.034168 -1.3582e-05
9:125570075 C T 0.087114 3.1218e-07
9:125582173 T C 0.453676 -8.5449e-06
9:125598379 G C 0.067548 -2.1029e-05
9:125599595 C T 0.384690 -4.8202e-06
9:125605578 C T 0.518388 -5.6160e-06
9:125605708 C T 0.074191 6.0696e-06
9:125606617 C T 0.047564 -3.4408e-05
9:125645022 C T 0.418464 2.9537e-05
9:125650518 A G 0.067537 -8.3308e-06
9:125663180 A G 0.088579 -1.7722e-06
9:125673044 C T 0.119283 4.0265e-06
9:125674948 A G 0.077210 -1.1301e-05
9:125683128 A T 0.122608 -8.2956e-06
9:125683261 C T 0.049559 2.6647e-05
9:125685917 C T 0.046306 -6.1936e-06
9:125689789 G A 0.032951 -1.5543e-05
9:125693878 T C 0.072294 -1.1065e-05
9:125702831 A C 0.057705 4.1473e-06
9:125704675 A G 0.027508 -3.5777e-06
9:125709323 G A 0.979309 -2.3172e-05
9:125717473 A G 0.095936 -3.5496e-06
9:125720644 C T 0.071168 -1.6209e-05
9:125737696 T G 0.057171 -3.3239e-06
9:125747959 G A 0.110260 -7.7351e-06
9:125750424 G T 0.047128 6.7726e-06
9:125752156 T C 0.071345 9.9910e-06
9:125766446 G T 0.142986 -5.1738e-06
9:125768869 C T 0.238919 8.0278e-06
9:125777927 C T 0.299334 1.6610e-05
9:125788815 G A 0.095759 -3.2371e-06
9:125810181 T C 0.070026 6.6953e-06
9:125826236 G A 0.033580 -1.8486e-05
9:125835591 A G 0.037942 -9.7584e-06
9:125843074 G A 0.072712 -1.2944e-05
9:125849046 C T 0.051453 4.5561e-06
9:125855825 G T 0.109566 -1.6363e-05
9:125859640 G A 0.039139 1.1580e-05
9:125893395 G A 0.042426 -7.5154e-06
9:125895238 T C 0.039193 1.2565e-05
9:125896947 A G 0.066718 -8.3134e-06
9:125898643 C T 0.350529 3.5728e-06
9:125903047 A G 0.026910 7.3143e-07
9:125903257 C A 0.036789 4.9869e-07
9:125920505 A G 0.025641 1.4025e-05
9:125949972 G T 0.083683 -3.3856e-05
9:125953272 A G 0.023234 1.2220e-07
9:125955712 T C 0.480409 -2.0350e-06
9:125963450 T C 0.742542 1.0146e-05
9:125981654 T C 0.042947 -5.1199e-07
9:125983554 T C 0.072647 9.4501e-06
9:125986286 T C 0.039900 -9.3524e-06
9:125992073 G A 0.298814 1.0459e-05
9:125998497 C T 0.210697 -6.7659e-06
9:126007565 A G 0.113707 -3.3123e-06
9:126015168 C A 0.052225 -5.8867e-06
9:126018992 C A 0.049631 2.7322e-07
9:126020743 G A 0.053350 2.5730e-05
9:126024931 T C 0.036854 -1.4083e-06
9:126028395 G C 1.299841 -1.3979e-05
9:126039222 C T 1.424441 -8.8965e-06
9:126042041 T C 0.069040 8.3829e-06
9:126044010 T C 0.255714 4.9423e-06
9:126049103 A G 0.062404 -1.0656e-05
9:126049515 A G 0.034804 -2.5860e-05
9:126049975 C A 0.944746 -7.5235e-06
9:126050038 T C 0.213220 2.3611e-06
9:126054601 G C 0.042909 1.1667e-05
9:126058915 G A 0.441144 -6.2788e-06
9:126059020 C T 0.284820 -1.3322e-05
9:126066218 A G 0.051450 1.3896e-05
9:126067541 T C 0.237226 -5.5918e-06
9:126069689 C T 1.171497 -1.0339e-05
9:126073851 T C 0.098105 5.3206e-06
9:126074211 C T 0.052330 3.4551e-07
9:126076661 A C 0.091129 1.3978e-05
9:126078775 T C 0.323860 -4.2256e-05
9:126081133 G A 0.580040 4.0260e-06
9:126081738 T C 0.683337 1.3277e-05
9:126087359 A G 0.317877 -1.6263e-05
9:126091818 G A 0.413928 -3.3152e-05
9:126094007 C A 0.078458 -1.1894e-05
9:126094458 G A 1.834065 9.7023e-06
9:126096522 A G 0.765960 9.7014e-06
9:126102968 A G 1.814003 -3.7394e-05
9:126108140 G A 1.876437 -1.6576e-05
9:126113594 A G 0.782527 1.3570e-05
9:126117558 A G 0.239014 3.0291e-05
9:126123616 C T 1.040502 -2.0960e-05
9:126126097 T C 0.068296 -3.0335e-05
9:126128211 C T 0.835129 -4.6451e-05
9:126128253 C G 0.814176 -5.2912e-05
9:126133160 T C 0.024197 1.1445e-05
9:126133497 T C 0.587217 3.1758e-06
9:126134038 T C 0.279720 -2.2462e-05
9:126134542 A G 1.132358 -9.6748e-06
9:126135490 A G 0.063995 -4.3102e-05
9:126138811 T C 0.032094 7.3811e-06
9:126152166 T C 0.203337 -9.5519e-06
9:126153516 T C 0.070492 -2.1343e-05
9:126153636 A G 0.245685 3.1717e-05
9:126154354 T C 0.144220 1.0217e-05
9:126155550 C A 1.322228 -7.2608e-06
9:126158026 G C 0.274855 -3.1861e-06
9:126159755 A G 0.080929 1.0385e-05
9:126168549 G A 0.169345 1.9260e-05
9:126169649 A G 0.143874 -2.7373e-05
9:126176183 A G 0.195653 -6.9652e-06
9:126177430 A G 0.020977 2.9046e-05
9:126178147 C T 0.603292 1.5973e-05
9:126179204 T C 0.401386 5.4493e-06
9:126182091 T C 1.557479 -2.7466e-06
9:126186723 T C 0.062241 2.4865e-05
9:126186783 A G 0.181411 -7.3236e-06
9:126188639 A G 0.189945 1.9847e-06
9:126195241 T C 0.060758 -9.5901e-06
9:126201742 A G 0.032689 7.6481e-06
9:126209788 G T 0.157490 -5.1992e-05
9:126214819 C G 0.077948 3.7453e-05
9:126219706 G A 0.118633 9.4555e-06
9:126220114 T C 0.154791 -5.8167e-05
9:126227533 C T 0.378618 1.5047e-04
9:126233079 C T 0.127079 6.5943e-06
9:126233634 G A 0.084030 4.5004e-05
9:126247471 C T 0.072311 -2.5513e-05
9:126248437 A C 0.158490 -2.7191e-06
9:126249019 C T 0.269990 -2.7006e-05
9:126250068 A C 1.392826 4.3425e-05
9:126260506 T C 0.249003 -1.2256e-05
9:126285646 T C 0.206169 9.2985e-07
9:126286110 C G 0.151262 -3.1094e-05
9:126286277 G A 0.063692 -9.6457e-06
9:126291184 C G 0.034114 -7.0925e-06
9:126304306 C T 0.273223 -2.3136e-05
9:126304999 C T 0.026682 1.0229e-05
9:126309260 G C 0.205009 1.1348e-05
9:126314591 T C 0.035674 1.1192e-05
9:126319507 A G 0.082656 -9.0760e-06
9:126323601 T C 0.074497 -1.9661e-07
9:126339921 C A 0.109937 1.1434e-05
9:126352218 A G 0.178154 2.1303e-05
9:126408955 T C 0.059001 2.5481e-05
9:126415369 G A 0.100043 1.6749e-05
9:126422234 G A 0.035321 8.0202e-07
9:126435330 T C 0.127738 2.5877e-06
9:126436006 C T 0.079515 3.4473e-05
9:126437639 T C 0.029932 -2.5969e-05
9:126439500 A G 0.055485 -2.0833e-05
9:126443959 T C 0.704389 -1.3328e-06
9:126446778 A G 0.074674 4.8731e-06
9:126472705 G A 0.300007 -4.6549e-05
9:126479927 C T 0.092241 1.9921e-06
9:126480242 G C 1.743677 1.2475e-06
9:126496477 G A 0.043025 1.1673e-05
9:126510781 C T 0.032706 -2.2772e-05
9:126520068 C T 0.392261 1.0547e-05
9:126524082 C T 0.058735 -6.0229e-06
9:126524191 T C 0.146583 4.6432e-06
9:126525212 G A 0.554841 -2.1728e-05
9:126535864 C T 0.062533 3.3213e-06
9:126543307 C T 0.162760 7.2564e-07
9:126545276 G A 0.053765 2.0992e-05
9:126555003 G C 0.027964 -1.9376e-05
9:126572504 C T 0.053132 1.8039e-05
9:126586649 A G 0.054173 -1.5764e-05
9:126592108 T C 0.106153 1.4832e-05
9:126596547 G A 0.256986 5.1645e-06
9:126598582 C T 0.217704 2.4881e-05
9:126607582 C T 0.089069 -1.1333e-05
9:126617260 C A 0.030969 2.5483e-07
9:126617582 T C 0.031017 -7.6701e-06
9:126625643 A C 0.034331 -1.9580e-05
9:126649211 G A 0.123618 2.0200e-05
9:126658313 A G 0.292490 -3.5747e-05
9:126674421 G T 0.030235 -2.0296e-05
9:126685898 G C 0.138043 -1.9937e-06
9:126692705 T C 0.129496 -2.4602e-05
9:126692778 T C 1.646554 -2.9710e-05
9:126701570 G A 0.107064 2.7572e-05
9:126717458 A G 0.188510 -2.7827e-05
9:126719389 A G 0.033485 3.1237e-07
9:126722647 A G 1.463263 1.2157e-06
9:126722993 C T 0.313433 -5.6879e-05
9:126733932 G A 1.415509 -4.7456e-06
9:126738595 A G 0.036181 2.8743e-06
9:126742362 G A 0.033053 -7.1687e-06
9:126745622 A T 0.207165 1.6445e-05
9:126745697 A G 0.040682 -1.3318e-05
9:126755160 T C 1.290814 2.4743e-06
9:126758026 G T 0.182394 -3.9907e-07
9:126758607 A G 1.840348 -1.6148e-05
9:126759510 C A 0.063944 8.9428e-06
9:126759749 G A 0.982331 -3.1404e-05
9:126761008 T C 0.769026 2.9571e-05
9:126764654 C T 0.022099 1.2833e-06
9:126765624 T G 0.052918 6.5301e-06
9:126766102 T C 0.061479 -6.2141e-06
9:126766227 T G 0.109454 -6.2013e-06
9:126767320 C T 0.070492 1.0358e-05
9:126768501 A G 0.051045 2.8087e-06
9:126769389 C T 0.041770 -1.5532e-05
9:126772004 A C 0.115676 -8.3054e-06
9:126783820 T C 0.104541 -1.8547e-05
9:126787067 G A 1.961701 1.4934e-05
9:126790607 C A 0.908314 -1.1153e-05
9:126791907 T C 0.044963 8.5513e-07
9:126795834 C T 0.040638 -1.4339e-05
9:126800864 T C 0.483526 -1.1183e-05
9:126801596 C T 0.253586 -1.6272e-05
9:126805437 A G 0.151431 5.3786e-06
9:126805949 A G 0.074847 -1.2297e-06
9:126808788 T C 0.214610 6.7935e-06
9:126811296 C T 0.368194 2.6007e-05
9:126823751 A G 0.224035 5.9598e-06
9:126824303 C A 1.253100 -1.8843e-05
9:126828591 C T 0.680760 1.4580e-05
9:126829334 G C 0.062972 1.2690e-05
9:126833832 C A 1.797296 -2.7224e-06
9:126837139 T C 0.124165 1.8446e-05
9:126848143 A G 0.200358 3.4677e-06
9:126848584 T C 0.668708 -4.4319e-06
9:126848952 A G 0.294989 -3.1034e-05
9:126854507 A G 0.032968 1.1288e-05
9:126855073 T C 0.453431 -2.6430e-06
9:126862521 T C 0.197003 3.7817e-06
9:126863387 A G 0.479773 -6.0478e-06
9:126864242 C G 0.636892 -1.0023e-05
9:126869829 G A 0.546277 1.0940e-05
9:126872466 T C 0.035579 2.6021e-05
9:126877257 T G 0.075598 3.1982e-05
9:126879138 G A 0.902728 -6.5831e-07
9:126880374 G C 0.135915 2.4934e-05
9:126881226 C T 1.282280 1.9480e-05
9:126885626 T G 0.038326 3.7291e-05
9:126886413 C G 0.060751 5.0637e-07
9:126888457 C T 0.358940 1.7221e-05
9:126891306 A G 0.499509 3.6230e-06
9:126895411 G A 1.172776 -1.0236e-06
9:126895849 A G 0.149361 -1.9149e-05
9:126905298 C T 0.444537 2.8327e-06
9:126914307 G T 1.138628 7.5863e-06
9:126915464 T G 0.772215 3.5540e-05
9:126922222 A G 0.233653 -1.4039e-05
9:126925002 G T 0.113996 5.1555e-06
9:126926107 C T 0.366763 -2.7412e-05
9:126927573 T C 0.038313 -8.2561e-06
9:126931261 T C 0.520411 7.2664e-07
9:126934503 T C 0.335341 1.7383e-05
9:126935360 A G 0.049835 -5.1222e-06
9:126936898 C T 0.128510 2.4777e-06
9:126939311 C T 0.120915 -1.2471e-05
9:126945018 C G 0.129020 -1.1995e-05
9:126945234 T G 0.036776 -6.6738e-06
9:126945343 A C 0.108111 -2.7874e-07
9:126949079 G A 0.058480 -3.9202e-06
9:126949213 A G 0.421993 -8.8358e-06
9:126951284 A G 0.227955 7.4526e-06
9:126951879 T G 0.039016 -2.0377e-05
9:126956553 C T 0.064583 3.8479e-05
9:126959784 C A 0.178307 1.4921e-05
9:126963154 G A 0.244270 1.2474e-06
9:126964752 A G 0.117426 -2.7698e-05
9:126965119 G T 1.143129 2.1891e-05
9:126965794 C T 0.528642 1.7835e-05
9:126966914 G A 0.405891 2.4769e-05
9:126968376 G T 0.997763 2.3560e-05
9:126968550 G A 0.171086 1.9743e-05
9:126970838 A C 0.500314 -3.8862e-06
9:126971353 T C 0.324499 -7.7195e-06
9:126973873 G A 0.385547 -9.3324e-06
9:126974767 T G 0.351297 -2.0622e-05
9:126975654 A G 0.123482 -2.0280e-05
9:126976914 T C 0.129809 -1.3285e-05
9:126977138 A G 0.049301 -1.0594e-05
9:126981215 G A 0.641040 -1.5747e-05
9:126982866 G C 0.073066 -7.7804e-06
9:126983984 T C 0.164721 -1.8704e-05
9:126985228 T C 0.116794 -9.1760e-06
9:126985438 G A 0.565441 -8.2473e-06
9:126990892 G A 1.773106 4.7978e-06
9:126999098 T C 1.703376 -3.0360e-06
9:127001421 T C 0.638391 -2.8860e-05
9:127016709 A G 0.072998 -4.2118e-06
9:127016876 G T 0.678805 5.9849e-06
9:127022565 A G 0.158564 -1.8283e-06
9:127035173 T C 0.039526 5.0400e-06
9:127035631 A G 0.079427 5.5029e-06
9:127043695 A G 0.296475 3.4332e-05
9:127052467 G A 1.236342 2.6737e-05
9:127056213 T C 0.233826 -9.9227e-06
9:127058375 T C 0.071230 -4.1156e-06
9:127059548 C T 0.050413 -4.4401e-06
9:127072642 C G 0.071529 -3.7324e-06
9:127073476 A G 0.184131 2.2491e-05
9:127075021 C T 0.941210 7.3361e-06
9:127079253 G T 0.878392 -2.2942e-06
9:127085612 T G 0.200294 -8.4312e-06
9:127088130 T C 0.090527 5.7413e-06
9:127098054 T C 0.065593 -1.0790e-05
9:127105610 G A 1.513336 1.0699e-05
9:127106315 G C 0.089120 2.5509e-06
9:127117734 T C 0.033294 8.3549e-06
9:127123780 C G 0.081429 1.8044e-05
9:127141846 C G 0.061629 -5.6985e-06
9:127151071 C T 0.085115 -1.6593e-05
9:127151405 C T 0.059728 1.4645e-05
9:127159770 C T 0.122101 -2.7375e-05
9:127167908 C T 0.073559 1.8150e-05
9:127177053 T C 0.070869 -3.2499e-06
9:127177161 G A 0.889587 5.8377e-06
9:127177736 C G 1.059164 -5.0152e-06
9:127181169 A G 0.027318 2.1642e-05
9:127181474 A G 0.054499 7.8122e-06
9:127184629 C T 0.049144 -3.1764e-05
9:127185625 T C 0.083041 1.5441e-05
9:127192907 G A 1.319944 3.2956e-05
9:127195873 A G 0.368401 -1.6301e-05
9:127202214 A G 0.054234 -9.2728e-06
9:127203684 A G 0.190917 -1.8033e-05
9:127208204 T C 0.369296 -8.0464e-06
9:127210541 G A 0.394498 -8.7019e-06
9:127210581 A G 0.026855 2.8693e-05
9:127212900 C T 0.074429 1.0348e-05
9:127215344 G A 1.479358 -8.8711e-06
9:127216378 C T 0.027090 6.9087e-06
9:127218258 T C 1.185324 1.0951e-05
9:127219268 T C 0.022915 8.9244e-06
9:127222156 T C 0.161478 3.5091e-05
9:127222218 C G 0.045517 8.1711e-06
9:127223127 G A 1.246824 3.2831e-06
9:127230891 A G 0.849650 -3.0354e-06
9:127242310 A C 0.070540 7.3149e-07
9:127247086 A G 0.021915 -6.8347e-06
9:127247177 A G 1.030901 -2.2465e-06
9:127251780 T C 0.099792 2.6096e-05
9:127264922 G A 0.042654 8.2391e-06
9:127267689 G A 0.021215 -7.0077e-06
9:127280680 C A 0.077054 -1.0905e-07
9:127294185 T G 0.651141 -1.9534e-05
9:127362969 G A 0.041355 -1.8206e-05
9:127377449 C T 0.054965 -2.2167e-06
9:127397400 G A 1.017614 1.2783e-05
9:127443396 T C 0.095423 4.6614e-06
9:127458383 G A 0.022792 -4.8859e-06
9:127469110 G T 0.035178 1.5699e-05
9:127470731 G A 0.025223 -1.8607e-05
9:127488597 T C 0.027165 2.5688e-05
9:127494183 T G 0.031448 -1.0913e-05
9:127498812 T C 0.178885 -1.6831e-06
9:127535992 A G 0.999215 1.4551e-05
9:127537593 T C 0.056777 5.9055e-06
9:127553087 G A 0.055325 8.8645e-06
9:127556376 A G 0.025815 1.1283e-05
9:127562862 A G 0.065946 2.8038e-05
9:127562973 A G 1.409566 3.6443e-06
9:127566378 G A 1.304335 1.2100e-05
9:127569863 T C 1.017190 -7.1784e-05
9:127570430 T C 0.076476 -2.3686e-05
9:127570966 G A 0.414891 -9.8487e-07
9:127580851 C T 0.587479 4.9242e-06
9:127581004 A G 1.829652 1.7390e-05
9:127581074 A G 0.055448 2.5216e-05
9:127597676 C T 1.908463 -3.8743e-05
9:127597767 T C 0.045993 -1.0737e-05
9:127603434 G A 0.849140 -2.1053e-05
9:127611029 C G 0.767207 -4.3152e-05
9:127616537 G A 0.877671 -1.4221e-04
9:127618752 T C 0.032971 9.3117e-06
9:127624406 T C 0.117389 -9.7068e-06
9:127624679 T A 0.872789 -1.5332e-04
9:127639695 T C 0.296325 6.1847e-05
9:127639758 A G 0.083744 3.2224e-07
9:127643168 C T 1.342294 -9.0892e-05
9:127655765 T C 0.053918 -4.5729e-06
9:127660210 T G 1.124722 1.5372e-04
9:127661645 A G 0.874210 -1.6415e-04
9:127673877 T C 0.072409 3.6677e-05
9:127676918 A G 0.075592 -3.3744e-06
9:127688216 C T 0.116716 4.1856e-05
9:127688614 G A 0.293867 5.8449e-06
9:127746648 C T 0.463369 8.5658e-06
9:127753257 A G 0.037891 3.0126e-06
9:127797834 C A 0.036035 4.9878e-06
9:127801901 C T 0.606641 -8.1779e-06
9:127809938 A C 0.304526 1.7353e-05
9:127816147 C T 0.699010 -8.8361e-05
9:127825391 A G 1.643110 -8.4988e-06
9:127841808 T C 0.150092 -8.8349e-08
9:127857445 A G 0.100716 -2.4047e-05
9:127864003 C G 0.041131 2.8889e-06
9:127865325 G C 0.046941 -3.2020e-06
9:127896906 C T 0.038965 -6.2579e-06
9:127910307 G T 0.928679 -1.9654e-06
9:127926414 T C 0.034294 -2.2197e-06
9:127932402 A G 0.627441 -4.2916e-05
9:127938574 C T 0.050103 1.2131e-06
9:127948321 A G 0.300034 6.3092e-05
9:127962916 A G 0.932704 9.1904e-07
9:127962972 A G 0.295417 7.6640e-05
9:127975583 C T 1.888516 3.5225e-05
9:127975654 T C 0.295628 7.1057e-05
9:127976476 A G 0.200314 2.8470e-06
9:127979274 G A 0.022707 -3.4671e-06
9:127982056 T C 0.045500 2.6930e-06
9:128001119 T C 0.125192 2.5895e-05
9:128008537 G A 1.186303 5.5146e-06
9:128034080 G T 0.034301 -2.6274e-06
9:128051059 C T 0.046622 -7.4294e-06
9:128069955 T C 0.061846 9.2793e-06
9:128076333 T C 0.061071 3.8367e-05
9:128080779 C T 0.167003 1.0209e-04
9:128083589 C A 0.140555 -1.5574e-06
9:128084165 T G 0.937226 5.6343e-06
9:128086276 G A 0.036038 -3.2532e-07
9:128103476 T C 0.031975 -1.7295e-05
9:128113253 A G 0.073066 3.7362e-05
9:128122320 G A 1.580771 8.5062e-05
9:128124845 G A 0.036562 2.2457e-05
9:128125750 A G 0.022269 6.8850e-06
9:128139732 C T 0.157133 -1.0382e-06
9:128141348 A G 0.842282 2.3514e-05
9:128141965 A G 0.100985 -1.1151e-05
9:128142024 A G 0.102073 6.1514e-07
9:128150484 G A 0.031846 2.4185e-06
9:128150977 A G 0.046700 -1.3416e-05
9:128152615 T C 0.797326 5.4992e-05
9:128154100 G C 0.878939 5.5965e-05
9:128159344 T C 0.098034 -7.7755e-06
9:128173633 G A 0.027318 -8.3674e-06
9:128174437 A G 0.030129 -3.6457e-06
9:128189302 C T 1.890560 2.5539e-05
9:128199873 T C 0.735310 8.9008e-05
9:128218097 A C 0.126273 -1.6973e-06
9:128222787 A C 0.067133 -1.9162e-06
9:128246786 A G 0.488031 -7.6563e-05
9:128258596 T C 0.051548 1.4238e-05
9:128263417 C G 0.555171 -8.0855e-05
9:128269431 C T 0.092455 3.3967e-06
9:128278739 G A 0.902690 5.6257e-05
9:128278931 C T 0.030068 -2.5350e-06
9:128284625 T C 0.062594 5.1738e-05
9:128288877 T C 0.315997 2.4944e-05
9:128290090 A G 0.058851 5.5112e-06
9:128313224 G A 0.027185 -8.0269e-06
9:128319066 A G 1.091183 -5.6197e-05
9:128340941 A G 0.796524 4.5789e-05
9:128341867 T C 0.200916 1.5827e-05
9:128361368 C G 0.024975 -1.0527e-05
9:128368310 A T 0.035372 -1.8629e-06
9:128375406 C T 0.126154 -5.6957e-06
9:128402947 C T 0.030724 -4.3918e-06
9:128411501 T C 1.770611 -6.9292e-06
9:128412676 A G 1.116243 -5.4456e-05
9:128416874 T C 1.180197 -6.8647e-05
9:128428842 A G 0.068955 -4.0766e-05
9:128446365 T G 0.796521 4.8728e-05
9:128467900 C T 0.030160 7.5060e-06
9:128469683 G A 0.787973 3.4743e-05
9:128474451 C T 0.731278 2.9131e-05
9:128477342 T C 0.069037 -1.5140e-05
9:128487082 T G 1.262847 9.5210e-05
9:128488777 G A 0.033458 7.7242e-06
9:128511236 A G 0.099353 -4.2316e-06
9:128512730 C T 0.162702 -7.6337e-06
9:128515268 C T 0.075442 1.7013e-05
9:128548448 C A 0.212883 1.2979e-05
9:128576556 G A 0.035875 -1.6006e-05
9:128592201 G A 1.191029 7.6838e-05
9:128595206 A G 0.065855 -4.0376e-05
9:128595436 T C 0.302265 4.4760e-05
9:128668896 G A 0.039275 4.7872e-06
9:128683469 C T 0.036127 -5.9592e-06
9:128689570 C A 0.029572 -6.5860e-06
9:128694068 T G 0.032353 -1.3904e-05
9:128704611 A G 0.069992 7.0874e-06
9:128721295 T C 1.376014 7.1164e-05
9:128739342 A G 0.035712 1.0439e-05
9:128740765 G A 0.144176 -2.7125e-07
9:128746044 G A 1.422802 4.5659e-05
9:128747180 A G 0.029609 7.2035e-06
9:128751238 G A 0.363098 2.0643e-05
9:128755979 C T 0.503595 -8.4565e-06
9:128765080 T C 0.106877 -1.3524e-05
9:128769505 A G 0.064012 -1.8656e-05
9:128770825 A G 0.034474 9.1057e-06
9:128772274 A G 0.034780 1.9568e-06
9:128781003 A C 1.161543 -1.5154e-05
9:128781170 T C 0.351933 8.7350e-06
9:128784254 A C 0.857367 -1.8239e-05
9:128787710 T C 0.036218 -7.7019e-06
9:128788342 T C 1.005317 -6.3341e-05
9:128792958 A G 0.631888 -4.8402e-05
9:128794405 T C 0.113880 1.0186e-05
9:128797551 T C 0.291916 1.0687e-04
9:128803050 T C 0.595074 2.9613e-05
9:128803416 T C 0.046486 8.8987e-07
9:128807517 T C 0.021208 1.9426e-05
9:128812442 T C 0.086175 9.1080e-06
9:128816638 A G 1.377217 -9.0768e-06
9:128817516 T C 0.707799 2.4192e-05
9:128823223 T C 0.030337 1.9440e-06
9:128823268 A G 0.117569 -6.2100e-06
9:128824040 A G 0.028426 1.4564e-05
9:128824705 A C 1.113506 -1.1045e-05
9:128827161 A G 0.025454 -1.3975e-05
9:128831097 C T 1.838872 7.8011e-07
9:128835779 T C 0.612842 9.8719e-05
9:128836362 G A 0.037337 -9.4096e-06
9:128836559 G A 1.212237 -5.3051e-05
9:128842857 T C 1.565061 5.0136e-05
9:128843312 C T 0.261137 2.1243e-05
9:128843485 G A 0.652151 -9.8054e-06
9:128846772 C T 0.814077 6.0359e-06
9:128849240 G A 0.035630 1.9015e-06
9:128849488 C A 1.234098 1.0747e-04
9:128857311 A G 0.035341 3.1985e-06
9:128858795 C A 0.469815 -8.0225e-05
9:128863934 C T 1.781823 3.0580e-06
9:128873876 A G 0.085937 1.6951e-05
9:128879579 A G 0.239205 3.3688e-05
9:128880277 A G 0.402886 -5.1535e-07
9:128880300 C T 1.405939 1.6151e-06
9:128883849 A G 0.652123 -9.8955e-06
9:128885548 C A 1.675283 -1.5272e-05
9:128886013 T C 0.127177 3.5527e-06
9:128889487 T C 0.255466 3.7839e-06
9:128891984 G A 1.171341 2.2510e-05
9:128903880 G A 0.914559 2.4941e-05
9:128904740 C G 0.024129 4.7618e-06
9:128908468 G A 1.808281 -1.3573e-05
9:128910600 A G 0.071546 -3.0569e-06
9:128913271 A G 0.062934 3.5540e-06
9:128916424 A G 1.359586 -1.8673e-05
9:128920149 T C 0.046323 1.9967e-05
9:128926035 G A 0.714551 -1.0690e-06
9:128937522 T C 1.336783 5.9968e-06
9:128943913 T G 1.856663 -1.2462e-06
9:128952700 T G 0.628467 -6.0537e-05
9:128955237 T C 0.026308 7.5867e-07
9:128957168 A C 0.133841 -1.4096e-05
9:128958610 G A 0.122411 1.1263e-05
9:128966109 A G 0.677462 -7.2068e-05
9:128969465 G T 1.598182 -1.9597e-05
9:128972432 G T 0.032808 -3.1645e-06
9:128975311 G A 0.198196 9.4680e-06
9:128980174 T C 0.079029 4.7756e-05
9:128982326 A C 0.031146 1.7599e-06
9:128987834 T C 1.162277 -3.3924e-05
9:128987898 A G 0.221298 -1.7060e-05
9:128990579 A G 0.126895 -1.6879e-06
9:128990760 A C 0.494535 6.3003e-06
9:128991622 T C 0.159373 4.1289e-06
9:128992169 A G 0.253593 7.3215e-06
9:128993470 A G 1.955853 -4.0165e-06
9:128999930 C A 0.302962 7.5920e-06
9:129001029 G A 0.798401 -2.3501e-05
9:129001163 A G 0.066970 -9.1479e-07
9:129003706 A G 0.092570 -9.0874e-06
9:129010998 A C 0.022653 -8.8050e-06
9:129015546 A G 0.059211 -2.3688e-06
9:129025262 C A 0.150837 8.1442e-06
9:129026473 C T 0.076717 1.6098e-07
9:129030818 G A 0.242880 8.0968e-07
9:129034533 C T 0.979230 -9.7288e-06
9:129037975 T C 0.774228 1.2354e-05
9:129045545 C T 0.546844 1.4225e-05
9:129046859 G A 0.260246 -3.5567e-06
9:129053790 G C 0.143687 -2.0609e-05
9:129056597 A C 1.500991 -8.8935e-06
9:129057800 C T 0.569327 -1.0065e-05
9:129058642 A G 0.448195 5.5503e-06
9:129059870 A G 0.172704 -2.2778e-06
9:129065158 A G 0.069227 1.1290e-05
9:129065936 G A 0.059884 -7.8493e-07
9:129066773 A C 0.073154 -4.4800e-06
9:129068118 C G 0.127813 1.0345e-06
9:129071067 A G 0.393774 1.9058e-06
9:129074984 T C 0.594221 -3.2821e-06
9:129076601 A G 0.293384 7.8161e-06
9:129081113 T C 0.072134 7.4157e-06
9:129082009 G A 1.219581 -8.6269e-06
9:129103584 A G 0.640108 3.4369e-05
9:129115046 C G 0.052894 9.3779e-06
9:129117413 G A 0.378070 -1.7643e-06
9:129124774 A G 0.070268 -1.0171e-05
9:129143653 T C 0.108774 -1.4320e-06
9:129150649 G T 0.662064 -7.0459e-06
9:129160371 T C 0.030510 1.7187e-05
9:129162940 C T 1.915021 2.0423e-05
9:129164360 A G 0.261358 6.8361e-06
9:129165982 A G 0.026556 -4.8587e-06
9:129166088 G A 1.550938 -3.4818e-05
9:129169981 A G 0.206845 -5.1047e-06
9:129171444 G T 0.047088 -1.1962e-06
9:129177487 G A 0.183434 3.8207e-06
9:129181421 G A 0.185532 5.7773e-06
9:129187823 A G 0.307888 -3.8242e-05
9:129195708 C A 0.115206 1.0583e-05
9:129199459 A C 0.070563 -7.7163e-06
9:129218589 T C 0.061523 -1.0351e-05
9:129224894 A G 0.038136 -1.1585e-05
9:129231957 C T 0.561049 -2.5591e-06
9:129232031 A G 0.020885 -9.4367e-06
9:129260088 T C 0.086213 1.1945e-05
9:129260777 C T 0.364498 6.2162e-07
9:129265742 G A 0.596965 1.6714e-05
9:129274091 G A 0.786267 7.2341e-06
9:129278840 G A 0.025488 -5.7151e-06
9:129281970 T C 0.020375 -8.6809e-06
9:129282783 A G 0.103606 1.0806e-05
9:129286868 A C 0.173830 -4.3951e-06
9:129287564 T C 0.459122 4.4175e-05
9:129290598 T C 0.036082 -9.9233e-06
9:129292055 C T 0.136180 1.6783e-05
9:129294843 T C 0.039261 1.0408e-05
9:129302884 C T 0.772263 -1.5356e-05
9:129306014 A G 0.571758 -2.0393e-05
9:129306139 C T 0.051813 6.5427e-06
9:129310174 G A 0.224970 7.4007e-06
9:129313060 T C 0.022949 -8.1445e-06
9:129313534 T G 1.084071 1.8022e-05
9:129319275 T C 0.066722 -1.1641e-05
9:129320108 C T 0.031078 1.7578e-06
9:129321929 T C 0.105558 -2.2545e-06
9:129324453 G T 0.132770 -1.2850e-05
9:129325501 T G 0.413242 -3.2182e-05
9:129326532 A G 0.577926 1.2788e-05
9:129327423 C T 0.131600 -3.4810e-05
9:129327992 G A 1.577735 1.7282e-05
9:129329005 C T 0.620481 1.3293e-04
9:129337787 C T 0.162597 -4.4356e-05
9:129340496 A G 0.127517 1.0423e-05
9:129348693 T C 0.036140 9.8362e-07
9:129349127 C T 0.068251 1.8174e-05
9:129362240 A G 0.514631 2.1737e-04
9:129377162 A G 0.078288 9.1836e-06
9:129377396 G A 0.554423 -2.2608e-05
9:129383900 A G 0.736167 -2.1219e-05
9:129402567 A G 0.172871 -6.9136e-06
9:129402969 A G 0.074769 1.0176e-05
9:129409117 A G 0.346238 3.0208e-06
9:129411242 A C 0.469543 5.7237e-05
9:129413261 T C 0.037877 3.3536e-06
9:129414169 T G 0.960341 8.6475e-06
9:129414510 A G 0.349750 -9.9611e-07
9:129417731 G T 0.918248 -1.5108e-05
9:129420636 A G 0.972370 -2.7868e-05
9:129420849 T C 0.176206 2.1787e-05
9:129433205 A G 0.058317 -3.5905e-05
9:129433929 G A 1.925833 6.0435e-06
9:129436525 A G 0.196408 3.2129e-05
9:129438861 G A 1.975219 -2.0567e-06
9:129446591 G A 0.604349 1.3309e-05
9:129448120 C T 0.238895 7.9059e-06
9:129450439 C T 0.838743 7.3366e-05
9:129459438 A G 0.614657 1.3249e-05
9:129459662 T G 0.232643 6.7081e-05
9:129465325 G A 0.394148 3.3224e-05
9:129466185 G C 0.158167 -2.8732e-06
9:129467340 T C 0.871286 2.8912e-05
9:129467905 C A 0.132559 1.6577e-05
9:129468586 A G 0.122499 4.3082e-05
9:129469433 A G 0.753656 1.7004e-05
9:129473464 C T 0.992027 6.0983e-05
9:129474409 T C 0.031166 2.4000e-05
9:129475179 C T 0.776098 1.2054e-05
9:129479893 T C 0.057712 3.3189e-06
9:129486982 C T 1.374637 -1.7990e-06
9:129492098 G A 0.255541 1.3662e-05
9:129496039 A G 0.064586 -5.5208e-06
9:129498149 T C 0.035015 -7.7500e-06
9:129501823 A C 0.123305 5.9823e-05
9:129506906 C T 0.441824 -4.7745e-05
9:129508022 A G 0.087933 3.1118e-05
9:129510793 G C 0.057066 -1.7966e-05
9:129512669 G C 0.599542 -9.0200e-06
9:129513836 A C 0.064770 9.6843e-06
9:129517441 A C 0.284201 2.8797e-05
9:129524753 C T 1.627832 6.1967e-06
9:129525706 A C 0.457891 -5.7576e-06
9:129536241 A G 0.068207 1.2667e-05
9:129544443 T C 1.575559 8.8092e-06
9:129545083 G T 0.106768 -2.1247e-05
9:129546980 T C 0.063600 1.0416e-05
9:129560978 C T 0.063900 -4.9675e-06
9:129565100 T C 0.073851 -1.1542e-05
9:129565371 C A 0.460792 -7.7815e-06
9:129571638 T G 0.464470 1.9234e-05
9:129578732 C T 0.120881 -1.8799e-05
9:129591780 A G 0.125878 6.3043e-06
9:129595895 C T 1.527013 2.5965e-05
9:129600945 C T 0.165612 -4.0210e-05
9:129602254 T G 0.466143 -2.8943e-05
9:129603794 A G 0.061333 -4.6934e-06
9:129612996 A G 0.057525 -6.1053e-06
9:129614851 A G 0.520605 -2.7483e-05
9:129615143 G T 0.061105 2.0406e-05
9:129616064 A C 0.091292 1.7195e-05
9:129616168 T G 0.582169 -2.6281e-05
9:129616938 G A 0.756202 -1.3209e-05
9:129621313 T C 0.174333 1.1322e-05
9:129627879 A G 0.029714 -1.2012e-06
9:129627918 T G 1.948248 1.5540e-05
9:129630126 T C 0.198893 -1.3932e-05
9:129632837 G A 0.124032 -1.4188e-05
9:129644607 C T 0.126385 1.6102e-05
9:129647028 G A 0.260318 3.6806e-05
9:129670028 G A 0.548572 8.2424e-06
9:129670692 C A 1.381783 -2.3628e-05
9:129688299 G A 0.024805 -6.1251e-06
9:129700736 A G 0.037252 -2.0158e-05
9:129708204 A G 0.026614 -8.3996e-06
9:129722163 T C 0.038571 1.9569e-05
9:129726149 G T 0.058117 -4.0594e-06
9:129730625 C T 0.405830 -1.1535e-05
9:129734008 G A 0.057311 -9.1854e-06
9:129740272 A G 0.023238 -7.8910e-06
9:129740429 T C 0.025043 1.3903e-05
9:129752239 T C 0.457841 -4.1262e-06
9:129765908 T C 0.023969 1.4451e-06
9:129785555 A G 0.020416 -4.8529e-06
9:129789112 G T 0.123631 1.7691e-05
9:129789118 A G 0.116400 1.3330e-05
9:129790704 C T 0.056743 -4.6186e-05
9:129798838 A G 0.030143 9.3431e-06
9:129820741 G A 0.136285 -8.8424e-06
9:129824030 G A 0.033029 -8.0367e-06
9:129846095 G A 0.070234 -1.0314e-05
9:129863407 C T 0.076567 -9.1863e-06
9:129865690 T C 0.097813 8.6623e-06
9:129868109 G A 0.917507 -1.5507e-05
9:129871971 C A 0.027641 1.7993e-05
9:129886824 C T 0.122305 -1.7837e-05
9:129893154 A G 0.067136 -2.2617e-05
9:129905418 T C 0.030377 4.8349e-07
9:129928773 A G 0.029334 8.0385e-06
9:129934710 A G 0.054880 -2.5035e-05
9:129935451 C T 1.946545 5.1462e-06
9:129935472 A G 0.091040 -1.2776e-05
9:129936015 T C 0.035351 -1.7988e-06
9:129937020 A G 0.025822 -4.9817e-06
9:129940416 G T 0.348788 -6.7972e-06
9:129945945 G A 1.443204 -8.7700e-06
9:129954334 C T 0.852414 1.2107e-05
9:129959006 T C 0.047519 -6.0725e-06
9:129964137 T C 0.201368 1.2096e-05
9:129973578 A G 0.146553 -5.8305e-06
9:129995903 A C 0.032985 4.1564e-06
9:130001734 G A 0.023037 -1.0812e-05
9:130029017 T C 0.028596 9.4455e-07
9:130035047 C A 1.450038 7.7781e-06
9:130040071 G A 0.038707 2.4820e-05
9:130042369 A G 0.039564 3.6763e-06
9:130046379 T C 0.404715 2.0546e-06
9:130050126 G A 0.031785 -2.4625e-05
9:130055654 G A 0.024475 -1.8205e-05
9:130059324 A C 1.511231 -1.3910e-05
9:130060326 T C 0.253239 1.1376e-05
9:130061054 G A 0.479198 2.8215e-06
9:130071559 C T 0.094600 -1.7697e-05
9:130074928 C T 0.026750 1.3256e-06
9:130077213 C A 0.026814 -3.0657e-05
9:130087650 C T 0.346534 -2.8392e-06
9:130093904 T C 1.117542 4.2207e-06
9:130095196 G A 0.056046 -5.1805e-06
9:130107964 G A 1.101638 -2.3448e-05
9:130119426 A G 0.108828 3.2410e-06
9:130125963 C T 1.141014 8.8425e-06
9:130142754 T C 0.105690 -1.6289e-05
9:130143113 G A 1.894973 1.8089e-05
9:130155331 G A 1.137077 4.2583e-06
9:130157934 G A 0.381922 2.1554e-05
9:130166857 C T 1.176662 -1.0862e-05
9:130169874 G A 0.769801 -1.3963e-06
9:130172485 A G 0.404756 -1.1976e-05
9:130186700 T C 0.205529 2.7210e-06
9:130195740 G A 0.037480 -1.5407e-05
9:130197778 C T 0.036480 2.4885e-06
9:130203303 T C 0.023092 -1.5631e-05
9:130207072 A G 0.036939 6.4014e-06
9:130210111 C T 1.240490 -1.4256e-05
9:130213110 C G 1.162083 -1.1313e-05
9:130235053 A G 0.327427 3.0710e-06
9:130237050 T C 0.071155 -1.0674e-05
9:130241877 G A 0.072032 1.1889e-05
9:130252863 A G 0.043579 -1.2236e-05
9:130259618 C A 1.552879 -9.5991e-06
9:130266394 G A 0.128486 -3.8088e-06
9:130272006 G T 1.481306 -3.3636e-05
9:130294187 T C 0.061166 -5.4566e-06
9:130297246 T C 1.621627 -1.3102e-05
9:130299572 A G 0.104242 1.8197e-05
9:130300407 T C 0.183091 -7.3548e-06
9:130302249 C T 0.027443 -3.8931e-05
9:130306737 A G 0.036378 -1.0708e-05
9:130308980 T C 0.048308 -2.5213e-05
9:130311404 C A 1.041315 3.7924e-05
9:130312080 T C 0.030857 1.0588e-05
9:130313173 G A 0.289046 6.1698e-05
9:130317511 T G 0.057508 3.1392e-05
9:130318118 A G 0.866469 1.8289e-05
9:130320119 C T 0.559978 2.4009e-05
9:130322162 A G 0.052568 -7.4639e-06
9:130323809 G T 0.570936 -4.4009e-06
9:130325323 T G 1.058392 4.2801e-05
9:130326872 C T 0.082928 -2.6586e-05
9:130329087 A G 0.027950 -7.6139e-06
9:130334743 G A 0.037055 2.1063e-05
9:130335418 A G 0.328287 9.8463e-05
9:130356288 G A 0.090527 -2.8515e-05
9:130373596 C T 1.104290 -4.0687e-05
9:130402180 T C 0.180333 8.7700e-06
9:130407659 C T 0.039591 -6.5772e-06
9:130408338 G A 0.046190 -1.8358e-06
9:130414398 A G 0.075979 -8.2222e-06
9:130421104 T C 0.043460 -8.9645e-06
9:130425777 T C 1.968694 1.0037e-05
9:130446836 A G 0.093298 -2.2853e-05
9:130455691 T C 0.136248 4.8942e-06
9:130459334 G C 0.038544 2.6981e-05
9:130475442 C A 1.093995 -3.1495e-05
9:130476667 C G 0.061377 -1.2297e-05
9:130477768 A G 1.011668 -3.8362e-05
9:130484551 T C 0.051354 1.0317e-05
9:130488631 C G 0.020759 6.7081e-06
9:130489743 G A 0.875736 -4.2990e-05
9:130493488 G A 0.024492 -4.2130e-06
9:130494957 C T 1.970337 3.9201e-06
9:130497180 G A 0.336956 6.9387e-06
9:130506137 C A 0.042154 -1.4373e-05
9:130509439 G A 0.042392 -1.4582e-05
9:130511981 T C 0.152968 -2.3805e-05
9:130515828 C T 0.039129 -1.5834e-06
9:130517973 G A 0.795446 6.1428e-05
9:130522991 C T 0.031425 -2.5343e-06
9:130523904 C T 0.040352 6.6063e-07
9:130525402 T C 0.072807 5.2917e-06
9:130526605 G A 1.180830 2.1102e-05
9:130532599 C G 0.698871 3.5986e-05
9:130532928 A G 0.034325 5.8584e-06
9:130532988 C A 1.183839 2.0938e-05
9:130533361 C T 0.029878 -2.9671e-06
9:130536717 A G 1.149201 2.2424e-05
9:130552915 G A 0.826425 9.7109e-06
9:130554998 A T 0.822883 9.2818e-06
9:130562725 T C 0.858316 8.9018e-06
9:130565267 G A 1.291582 1.4358e-05
9:130572046 A G 0.026723 1.0800e-06
9:130575515 T C 0.021249 -2.8440e-06
9:130576597 C A 0.834986 8.7914e-06
9:130580082 C T 0.033410 -7.8619e-06
9:130586688 A G 0.165772 1.7763e-05
9:130588091 T C 0.035436 6.2537e-06
9:130591537 T C 0.072182 -1.2737e-06
9:130598125 A G 0.715139 -7.6870e-06
9:130599958 T C 0.160594 6.9807e-06
9:130602230 A G 0.179123 3.0528e-05
9:130605739 G A 0.031448 1.6572e-06
9:130607712 C T 0.139043 3.5392e-05
9:130610725 G C 0.039067 7.8845e-06
9:130612218 C A 0.151992 2.5346e-05
9:130613266 A G 0.042403 -1.8968e-06
9:130619637 T C 1.228873 -7.7988e-05
9:130620452 A G 0.021949 4.9696e-06
9:130622946 C T 1.659967 -3.9595e-05
9:130628024 T C 0.034733 -7.3199e-06
9:130629582 G A 0.153485 1.1541e-05
9:130629693 G A 0.024377 1.3769e-05
9:130630233 T G 1.615188 -2.8508e-05
9:130631192 G C 0.754727 -2.7940e-06
9:130633904 G T 0.708350 3.1110e-05
9:130634380 A C 0.027352 -4.1095e-06
9:130648466 A G 0.062360 -1.9458e-06
9:130654946 C T 0.400618 9.3529e-06
9:130656953 T C 0.032115 3.0159e-06
9:130657668 A G 0.054880 8.7521e-06
9:130657833 A G 0.369788 2.6565e-05
9:130663557 C A 1.977565 -1.1604e-05
9:130668957 G A 0.332537 -6.1053e-08
9:130670532 T C 1.829716 -4.1031e-05
9:130673396 A C 0.108805 4.4793e-06
9:130675392 T C 0.071971 -5.8768e-06
9:130679800 T G 0.117926 1.0081e-05
9:130684663 G A 0.045809 4.7120e-06
9:130695489 G C 0.061506 5.4299e-07
9:130698043 G A 1.753560 -3.4166e-05
9:130710973 T C 1.946375 -2.1593e-06
9:130714930 C T 1.555004 -2.4248e-05
9:130715922 G A 1.978982 4.3955e-06
9:130717977 G A 1.753101 -3.1692e-05
9:130727677 T C 1.758113 -2.8365e-05
9:130731159 G C 0.021874 -1.4808e-05
9:130736624 A G 0.230219 -1.7628e-05
9:130738730 T C 0.400118 -6.5741e-06
9:130743618 T C 0.094665 6.4452e-06
9:130749265 A G 0.238457 -5.0310e-06
9:130755229 A G 0.047815 3.7668e-06
9:130755881 A G 1.854610 5.2093e-06
9:130761065 A G 0.046911 4.0251e-06
9:130773791 G A 0.199631 3.9653e-05
9:130774369 C A 1.689759 6.2076e-06
9:130777467 T C 0.265812 -4.0576e-06
9:130783464 T G 0.076897 5.1085e-06
9:130787213 C T 0.613869 -1.4248e-05
9:130791152 T G 0.522600 -5.6139e-07
9:130793178 G A 0.419650 -1.6529e-05
9:130793484 T C 0.238593 7.4312e-07
9:130802156 A G 0.331625 -4.5309e-05
9:130802335 T C 0.042219 2.3991e-06
9:130803614 A G 0.031312 1.2701e-05
9:130808444 C T 1.614062 4.1738e-05
9:130816527 C T 0.032648 -2.2365e-06
9:130819574 A G 0.307895 -1.2352e-05
9:130827968 A G 0.372995 -5.5914e-06
9:130834731 T C 0.045313 1.9885e-06
9:130835135 G A 0.356009 -1.1853e-05
9:130839178 T G 0.288013 -8.6743e-06
9:130841000 A G 0.422646 -1.6444e-06
9:130849998 A G 1.710104 1.0343e-05
9:130863276 T C 0.041328 -2.7206e-05
9:130863893 A G 0.230875 -7.9293e-06
9:130866764 A G 0.092951 -2.3075e-05
9:130870023 T C 1.678346 9.0244e-06
9:130880995 A G 1.759653 8.8619e-06
9:130884753 T C 0.421303 1.8298e-06
9:130887991 T G 0.065844 7.5379e-06
9:130888493 C T 0.030564 3.3960e-06
9:130890107 A G 0.201694 -3.2878e-06
9:130902197 T G 0.038500 2.0375e-05
9:130908044 A G 1.209579 1.5457e-05
9:130910687 G A 0.096803 -8.5966e-06
9:130911065 A G 0.052758 -1.0062e-05
9:130912857 T C 0.037939 4.0697e-06
9:130931421 A G 0.052480 -8.3434e-06
9:130931586 A C 0.584266 -1.2124e-05
9:130932373 G T 0.044738 -6.0822e-06
9:130938661 T C 0.272275 -6.4928e-05
9:130945637 A G 0.048226 6.9429e-06
9:130949190 A G 0.619366 9.3094e-06
9:130967824 A G 1.883318 8.4837e-06
9:130969168 G T 0.641774 3.0646e-06
9:130971586 T C 1.309812 -1.4276e-05
9:130973504 G T 1.258506 -6.0658e-06
9:130976557 T C 1.294370 2.9186e-07
9:130979181 G A 1.603836 -4.6400e-06
9:130980404 A G 0.131930 1.1198e-06
9:130980937 A G 0.126881 -9.6661e-06
9:130984755 T C 1.101413 -5.8806e-06
9:130984809 T C 0.164643 -4.0052e-06
9:130988615 A C 0.260239 -9.0768e-06
9:130999472 C G 0.414758 -3.1199e-06
9:131003677 G A 0.306691 5.2170e-06
9:131005360 C A 0.325264 -9.5481e-06
9:131010726 G A 0.110192 1.6559e-05
9:131012256 C T 0.486436 2.0448e-05
9:131014606 G T 0.030843 8.6454e-06
9:131019738 C T 0.111055 1.6225e-05
9:131023141 T C 0.110362 1.7629e-05
9:131032242 G C 0.035355 -8.9007e-06
9:131040874 C T 0.287914 6.4758e-06
9:131046009 C T 0.026794 -3.0113e-05
9:131051378 A G 0.065885 -1.0965e-05
9:131054826 T G 0.083918 6.3557e-06
9:131057783 T C 0.040420 1.0865e-05
9:131057985 T C 0.345388 -3.0480e-06
9:131059945 A G 0.040176 1.1772e-05
9:131061618 G C 0.252301 5.0361e-06
9:131076155 T C 0.031462 -6.2236e-06
9:131084979 T C 0.039118 1.3694e-05
9:131107634 A G 0.054319 -8.0516e-06
9:131110262 G A 0.160812 -2.9386e-06
9:131110892 A G 0.081426 -1.2366e-06
9:131115368 G A 0.074072 -1.2629e-05
9:131120165 T C 0.091316 3.7705e-06
9:131137018 C T 0.351579 -3.3641e-07
9:131149056 A G 0.222797 -7.5533e-06
9:131155027 T G 0.093284 3.9282e-06
9:131159396 T C 0.021589 3.2069e-06
9:131159867 A G 0.191726 1.5177e-06
9:131183965 T C 0.028871 4.5339e-06
9:131186401 T C 0.341407 -1.3381e-06
9:131193551 C G 0.029296 6.2502e-06
9:131196199 C T 0.060296 -3.8692e-06
9:131196334 A G 0.358307 6.0994e-06
9:131201895 G A 0.396950 9.8037e-06
9:131211201 A G 0.025131 2.1153e-05
9:131258520 T C 0.025097 2.6889e-06
9:131262957 G A 0.218099 -4.3517e-06
9:131267212 G C 0.079678 -4.5232e-06
9:131285955 G A 0.406204 2.4147e-06
9:131287352 T C 1.567645 -7.4890e-07
9:131294233 T C 0.069594 -6.9778e-06
9:131303522 A G 0.392037 -1.8630e-06
9:131306847 T C 0.055747 3.1762e-06
9:131311128 C T 0.399024 -3.9992e-06
9:131312517 G T 0.062744 -2.3241e-05
9:131316066 G C 0.091323 -1.3550e-05
9:131320918 C T 0.199284 -2.7124e-05
9:131321779 A G 0.056923 2.8002e-06
9:131327734 C T 0.038724 -7.4636e-07
9:131345685 C A 0.029021 1.2997e-05
9:131351322 C G 0.105996 -5.7062e-06
9:131352519 T C 0.083428 1.0593e-05
9:131366070 A G 1.798775 2.8657e-05
9:131377171 G A 0.045677 3.7931e-06
9:131379998 A C 0.030643 2.9713e-06
9:131391202 T C 0.090238 -7.4982e-09
9:131391986 T C 0.099421 -9.6126e-06
9:131395768 A G 0.056318 2.1069e-05
9:131397479 A G 1.771093 1.2715e-05
9:131403221 T G 0.048216 1.2381e-05
9:131416460 T C 0.119976 1.5045e-05
9:131440149 T C 0.119592 -1.5141e-05
9:131443671 G A 0.101403 2.0188e-05
9:131454778 G A 0.061431 -2.8813e-05
9:131455796 T C 0.176271 -1.8325e-05
9:131465481 G C 0.290964 -6.7564e-06
9:131469415 T C 0.052922 3.9118e-06
9:131476649 A G 0.072624 -7.6900e-07
9:131483551 A T 0.158881 -1.7962e-05
9:131484410 G A 0.051735 -3.3566e-05
9:131497832 T C 0.258155 -8.5131e-06
9:131499967 T C 0.022911 9.9613e-06
9:131504316 T C 0.073123 9.5752e-06
9:131518420 C T 0.053146 -1.7272e-05
9:131527624 A G 0.022755 1.0357e-05
9:131527676 G T 0.792570 -1.5771e-05
9:131531476 C T 0.025580 1.5021e-06
9:131532694 T C 0.055128 2.8601e-05
9:131555775 A G 0.034947 -1.7097e-05
9:131556702 T C 0.059446 1.2684e-05
9:131561110 A G 0.481588 -1.4291e-05
9:131561617 C G 0.026192 2.9647e-07
9:131565554 C T 0.562701 -6.8210e-06
9:131580487 A G 0.201640 -9.4445e-06
9:131582671 T C 0.074748 1.5985e-05
9:131585069 G A 1.494151 6.8076e-06
9:131586913 G A 0.903720 4.9166e-06
9:131588888 C G 0.575192 -8.2549e-06
9:131599032 A G 0.149072 1.4327e-05
9:131605624 T C 0.066946 -6.9772e-06
9:131610228 G C 0.050960 5.5815e-06
9:131637435 A G 1.396416 1.3817e-05
9:131659430 A G 0.131148 1.3177e-05
9:131660887 C T 0.127449 1.9660e-05
9:131670919 C T 1.422166 1.3086e-05
9:131670952 T C 0.063376 1.5304e-05
9:131675360 G T 1.411589 1.6247e-05
9:131687338 C T 0.791332 -3.7642e-05
9:131690509 T C 0.517303 1.6178e-05
9:131695770 T C 0.064899 7.7346e-06
9:131702566 T G 0.087505 2.4875e-05
9:131702891 G A 0.785322 -3.8832e-05
9:131713876 G A 0.123227 2.2189e-05
9:131737339 C T 1.362975 -2.0563e-05
9:131745394 C A 0.094338 -2.1701e-05
9:131745548 C T 0.785427 -3.7953e-05
9:131759749 C A 0.059120 7.5393e-06
9:131764984 G A 0.062856 -2.3379e-05
9:131767668 C A 0.863915 -3.4801e-05
9:131768191 G A 0.134820 5.3343e-06
9:131781279 T C 0.037928 -1.4974e-05
9:131785903 T C 1.024418 -4.2458e-05
9:131788022 T C 0.046469 3.6041e-05
9:131789936 G A 0.078087 9.6443e-06
9:131799261 T C 0.091975 -1.2033e-05
9:131804785 C T 0.092927 -9.4868e-06
9:131821267 A G 0.321049 9.9989e-06
9:131822567 A G 0.029004 -7.2103e-06
9:131834811 A G 0.215331 -1.2156e-05
9:131836402 C A 1.052585 -5.1062e-06
9:131838821 C T 1.578456 -1.0355e-06
9:131850072 A G 0.070733 -7.1158e-06
9:131851710 G C 0.042960 -2.2033e-05
9:131857630 T C 0.571731 -1.2630e-05
9:131864955 T C 0.053360 8.0066e-06
9:131877248 T C 0.025553 1.3524e-06
9:131887856 A C 0.123046 8.1242e-06
9:131891578 A G 0.021385 -5.2669e-06
9:131896999 T C 0.612254 -2.2014e-05
9:131901458 T C 0.606841 -2.0531e-05
9:131901725 T C 0.175682 -1.1960e-05
9:131909736 T C 0.151646 4.0869e-06
9:131912341 C T 0.090632 4.3328e-06
9:131924771 T C 0.054863 5.5741e-06
9:131929532 G C 0.122856 -6.4081e-06
9:131930494 C T 0.632017 -3.7580e-05
9:131931671 A G 0.030265 -4.9288e-06
9:131943843 G A 1.375133 5.4577e-05
9:131943920 G A 0.037354 -6.6742e-06
9:131948229 C T 0.048478 -1.1230e-05
9:131953598 T C 0.340553 8.4543e-06
9:131960534 T C 0.503483 2.4897e-05
9:131963262 G A 0.108740 1.4496e-05
9:131963745 A G 1.018413 3.7621e-06
9:131971208 G C 0.466459 -2.1024e-05
9:131971666 A T 0.025410 -9.9434e-06
9:131981723 A G 1.207515 2.8590e-05
9:131984230 T G 0.468023 -6.1830e-06
9:131987589 C T 0.377316 -3.1332e-05
9:131991316 T C 1.324924 -2.5928e-05
9:131992020 A G 0.082721 9.8524e-06
9:131992643 G C 0.035793 3.7950e-06
9:131993390 G T 0.472535 1.1096e-05
9:131996715 G T 1.944433 1.3230e-05
9:132005136 C T 0.427694 -1.2313e-05
9:132005371 T C 0.207355 3.7200e-06
9:132005564 T C 0.055458 2.7321e-05
9:132014175 G A 0.197295 2.7992e-06
9:132021157 G A 0.046836 -5.9247e-06
9:132022788 T C 1.512975 1.0027e-05
9:132024765 A C 0.047026 1.2451e-05
9:132028484 A G 0.068782 6.1925e-06
9:132031250 A G 0.023836 -6.8584e-06
9:132032637 C T 1.524164 3.3975e-06
9:132038991 A G 0.022180 -1.2597e-07
9:132041169 G A 0.481483 -5.0193e-06
9:132041439 T C 0.039764 -1.3301e-05
9:132045217 A C 0.053761 2.7831e-05
9:132045530 A G 0.080045 1.5222e-05
9:132048953 C T 0.982321 -7.0242e-05
9:132051298 G A 0.140130 2.3043e-05
9:132051734 C T 0.458935 2.0191e-05
9:132052890 G A 0.059915 3.6181e-06
9:132053011 C G 0.798061 1.6252e-05
9:132054205 G A 0.073630 2.2468e-05
9:132054282 C T 0.046479 2.0033e-05
9:132067720 A G 0.031608 2.7816e-05
9:132071261 T C 0.101526 -6.7301e-06
9:132073426 A G 0.596217 -3.1600e-05
9:132082564 T C 0.598665 -1.5663e-05
9:132084621 A G 0.098704 1.3751e-05
9:132084885 G A 1.523467 -8.6590e-06
9:132085237 G A 1.111426 -2.3543e-05
9:132085552 C G 1.592395 -1.9381e-05
9:132085635 T C 1.118470 1.0710e-05
9:132088108 T C 0.031302 -7.7392e-06
9:132088190 A G 0.630283 -1.7359e-05
9:132089162 T C 0.043752 8.1104e-06
9:132095998 A G 0.094804 -4.7475e-06
9:132098728 G C 0.170878 -3.4323e-06
9:132103374 T C 0.079274 -7.4296e-07
9:132108419 A C 0.027420 -2.2388e-05
9:132109628 A G 0.679992 -2.0984e-05
9:132110811 G A 0.056597 1.6399e-05
9:132110836 T C 0.850534 -1.6301e-06
9:132118563 C T 0.053085 4.3326e-06
9:132119804 T C 0.048611 -2.0392e-05
9:132123954 T G 0.129248 -4.2336e-06
9:132127719 C T 0.061649 2.4124e-05
9:132133022 G A 0.066140 -1.2525e-05
9:132136809 A G 0.035423 2.0707e-05
9:132138104 G A 0.045024 3.5358e-05
9:132140226 C T 0.047057 7.7543e-06
9:132145150 A G 0.045938 4.5220e-05
9:132146583 T C 0.488034 1.6100e-05
9:132147812 A G 1.206760 -1.2014e-05
9:132150995 T C 1.448352 1.9275e-05
9:132153136 G A 0.203632 1.0097e-05
9:132153192 A G 0.068170 4.8242e-05
9:132162828 C A 1.496129 4.3934e-06
9:132165470 A G 0.096140 1.7699e-05
9:132168746 T G 0.385645 -5.9416e-05
9:132169088 C G 0.659103 -5.9006e-05
9:132169240 C T 0.565805 -4.6169e-05
9:132172276 C T 0.094488 1.4329e-05
9:132174355 T C 0.183002 1.6168e-06
9:132176751 A G 0.379155 -5.1883e-05
9:132178213 G A 0.212095 -5.7145e-06
9:132183104 C T 0.788623 -3.0674e-05
9:132183926 C G 0.713769 -1.6741e-05
9:132187600 A G 0.725012 -1.8605e-05
9:132187748 A G 0.077210 3.4287e-06
9:132188510 C T 0.021925 -3.1719e-06
9:132189429 G A 0.090738 2.3833e-08
9:132192263 G A 0.033162 -6.3134e-06
9:132193116 C T 0.963347 -3.1748e-05
9:132193773 T C 0.389647 -1.9501e-05
9:132194098 G A 1.593745 -1.6257e-05
9:132195018 G T 1.501838 -1.1297e-05
9:132197807 T C 0.955408 -3.0823e-05
9:132197946 T G 0.533354 2.6991e-05
9:132197997 G C 0.040529 9.6615e-06
9:132198135 T C 0.551835 -1.5259e-05
9:132201053 T C 0.909827 -5.8231e-07
9:132205249 C A 0.307378 4.8320e-08
9:132209025 C T 0.714514 -1.1556e-05
9:132218356 C T 0.987349 -3.4342e-05
9:132220858 T G 0.301897 -1.2943e-05
9:132230654 A C 0.468788 -8.3693e-06
9:132237177 A G 0.950648 -3.8820e-05
9:132237929 A G 0.034155 1.1558e-05
9:132241740 A G 0.435538 -1.3685e-06
9:132243226 C T 0.022986 -2.0627e-05
9:132246409 T G 0.558526 -4.1094e-05
9:132257622 A C 0.107638 1.3173e-05
9:132257701 T G 0.023432 -1.6023e-05
9:132260079 T C 0.326669 -2.4808e-05
9:132260350 G A 0.473000 8.8951e-06
9:132263911 G A 0.047944 -5.5261e-06
9:132272774 A G 0.030007 1.6655e-05
9:132275069 A G 0.096348 2.6929e-05
9:132280871 T C 0.965944 6.0408e-05
9:132281601 A G 0.408944 4.6571e-05
9:132281720 A G 1.171283 2.0817e-05
9:132287276 T C 0.107700 1.7585e-05
9:132293377 A G 1.458153 9.1359e-06
9:132293754 A C 1.566655 2.2538e-05
9:132308704 C T 0.058188 1.2861e-05
9:132311647 C G 0.065032 -1.3548e-05
9:132311929 A G 0.495891 5.4863e-06
9:132312227 A G 0.722625 1.4060e-05
9:132315998 A G 0.248065 -1.4389e-05
9:132319215 A G 0.472042 -9.1846e-06
9:132323278 G A 0.070570 2.6312e-05
9:132325830 A C 0.046214 2.3081e-05
9:132327096 G T 0.131022 2.2401e-05
9:132329144 T C 0.059378 1.5591e-05
9:132329653 G A 0.964972 -4.5127e-06
9:132341503 T C 0.466102 -1.4743e-05
9:132341816 A G 0.098602 1.7991e-05
9:132341939 T C 0.294139 -2.5103e-05
9:132345895 T C 0.299762 -1.3160e-05
9:132346249 T C 0.074330 1.2836e-05
9:132348799 A G 0.405123 -2.1898e-05
9:132348839 C T 0.082843 4.9867e-07
9:132352101 G A 1.131284 2.0239e-05
9:132352885 T G 0.054234 1.1099e-05
9:132353130 C T 0.103501 8.6796e-06
9:132358930 A G 1.790942 6.4389e-06
9:132360176 C T 0.191587 -1.1574e-05
9:132360651 A G 0.550214 -7.4158e-06
9:132363157 G C 0.242322 -5.3957e-06
9:132363874 T G 1.109063 -1.2922e-05
9:132364201 A G 0.413153 -9.1014e-06
9:132365377 T C 0.065144 -9.5829e-06
9:132366289 A G 0.060054 4.6657e-06
9:132366836 G A 0.936882 1.0797e-05
9:132370360 T C 0.267073 -3.9853e-06
9:132374013 A G 0.331068 1.8203e-06
9:132374678 C T 0.120609 1.4295e-05
9:132374704 A C 0.029888 -7.8126e-07
9:132375432 T C 0.269337 2.2368e-05
9:132376859 T C 0.308445 -1.0550e-05
9:132377900 T C 0.794838 7.8087e-07
9:132380301 G A 1.204557 -9.5312e-07
9:132381403 T A 0.091319 -3.6169e-05
9:132386835 G A 1.967440 -1.0412e-06
9:132389641 G A 0.147447 2.9120e-07
9:132389959 A G 0.344167 9.3450e-06
9:132392946 G C 0.077353 1.3652e-05
9:132403118 C G 0.606753 2.4825e-05
9:132405892 G A 1.971843 3.0587e-06
9:132410768 G A 1.815458 -1.4526e-05
9:132411916 A G 0.726511 4.8838e-07
9:132412706 G A 1.661996 6.9056e-06
9:132416836 G A 1.479691 -2.0779e-05
9:132416914 A G 0.224500 -1.0592e-05
9:132417940 T G 0.097555 2.3585e-05
9:132420439 C T 1.404524 -3.0445e-05
9:132423155 A G 0.218466 2.1611e-06
9:132429701 A G 0.060952 -1.1440e-05
9:132429795 A G 0.066460 -8.7985e-06
9:132430350 T C 0.032526 8.2803e-06
9:132431537 T C 0.038085 -1.7300e-05
9:132431948 T C 0.329354 -2.1798e-06
9:132434886 G T 1.302700 -3.2017e-05
9:132444099 G A 0.649128 -9.7149e-07
9:132444641 A G 0.042090 -7.1574e-06
9:132446440 T C 0.992680 -2.9763e-06
9:132447216 T C 0.047319 -1.7852e-05
9:132448019 G A 1.281104 -8.8437e-06
9:132452661 C T 0.064012 9.3961e-06
9:132456158 A G 0.150673 -1.6776e-06
9:132456990 C T 0.067976 1.9311e-05
9:132463618 A G 0.560791 -2.5423e-05
9:132465556 T C 0.307630 -2.5725e-05
9:132476954 T C 0.134579 3.9394e-06
9:132481929 T G 0.056995 -2.0163e-05
9:132484643 C A 0.116852 1.3895e-06
9:132491550 T C 0.323027 -3.7372e-06
9:132492589 A C 0.036415 2.0964e-05
9:132494573 C T 0.117889 5.2314e-06
9:132494711 C A 0.048315 -3.9643e-06
9:132496617 T C 0.291678 2.6459e-06
9:132496979 T C 0.073970 -1.3095e-05
9:132500980 A G 0.146889 -5.2270e-06
9:132502801 A G 0.039132 -2.5232e-05
9:132508371 A G 0.028667 8.5348e-06
9:132508735 T C 0.032298 1.3778e-05
9:132511956 T G 0.144989 -2.0586e-05
9:132514889 T C 0.267233 -2.3409e-05
9:132515081 C T 0.455920 3.4861e-06
9:132517882 G T 0.145499 -2.4793e-05
9:132517896 A G 0.047689 1.3037e-05
9:132519398 A G 0.058185 -2.4992e-08
9:132519609 A G 1.336171 4.0061e-05
9:132529216 A G 0.212557 -1.7661e-05
9:132532027 A C 0.045425 1.5823e-05
9:132537764 C A 0.114482 3.9230e-07
9:132537865 C T 0.667892 -1.4723e-05
9:132539989 G A 0.566244 -2.7473e-08
9:132543710 T C 0.125226 -1.1322e-05
9:132552206 T G 1.288030 1.1118e-05
9:132554105 A G 0.502681 1.6123e-05
9:132554662 G A 0.377523 3.8756e-06
9:132557210 C T 0.693887 2.2983e-05
9:132565994 T C 0.062315 -1.0289e-05
9:132569532 T C 0.044395 1.5847e-05
9:132573536 T G 0.481377 7.1942e-06
9:132573569 A G 0.046697 7.4290e-06
9:132578052 T C 0.022510 -2.2216e-05
9:132580686 C G 0.372121 -5.4133e-06
9:132580901 G C 0.283052 -1.2573e-05
9:132583891 A G 0.181438 3.9301e-06
9:132585289 A G 0.035708 6.6415e-06
9:132598101 T C 0.454927 5.5460e-06
9:132600977 G A 0.490839 9.2698e-06
9:132602868 T C 0.815498 2.9851e-06
9:132610788 T C 0.207121 1.4868e-05
9:132614934 T C 0.041427 -1.2218e-05
9:132615077 T C 1.227537 1.1380e-06
9:132615440 T C 0.155535 8.1154e-06
9:132615515 G T 0.221369 3.2237e-06
9:132616412 C T 0.051494 -1.0968e-05
9:132618408 A G 1.779617 -7.9929e-06
9:132618436 T C 0.205812 -2.6778e-06
9:132618650 G C 0.080909 1.5921e-05
9:132624393 A G 1.818266 -6.3458e-06
9:132629787 C T 0.937460 -3.4993e-06
9:132629850 T C 0.025893 4.3400e-06
9:132630589 T C 0.043154 -1.5093e-05
9:132631642 A G 0.046455 1.1388e-05
9:132635020 C T 1.818116 -4.5907e-06
9:132649662 G A 1.967192 -2.1071e-05
9:132650807 A G 0.037473 8.0882e-07
9:132651576 T C 0.158513 -5.0865e-06
9:132653811 G A 1.055805 3.1479e-06
9:132655864 G T 0.388780 -2.4931e-06
9:132656322 A G 0.161104 -1.6688e-05
9:132661126 A G 0.118664 1.2023e-05
9:132662722 A G 0.028032 7.7965e-07
9:132662786 T C 1.047547 -2.9900e-07
9:132664518 G A 0.051242 -1.1687e-05
9:132664966 G T 0.064076 -2.9036e-05
9:132665110 T C 0.051640 -1.0222e-05
9:132665789 C T 0.031530 1.8078e-05
9:132666628 C T 1.087015 4.4635e-06
9:132673289 T G 0.023880 -2.0682e-05
9:132675694 T C 1.697644 -2.8592e-06
9:132678428 C T 0.093104 9.5073e-06
9:132686976 C G 0.030262 6.7284e-06
9:132698574 G T 1.817753 9.0492e-06
9:132699690 A G 0.040312 1.7541e-05
9:132701002 T G 0.157300 1.7602e-05
9:132707108 T C 0.186290 -4.5971e-05
9:132720770 G A 0.181503 -8.1994e-06
9:132720869 T C 0.138995 -1.1821e-05
9:132734283 T C 0.043174 -1.2390e-05
9:132737856 G A 0.097459 3.2628e-05
9:132740954 C T 0.036161 2.7329e-06
9:132742777 A C 0.049682 -1.2299e-05
9:132751151 A C 0.144887 -1.8180e-05
9:132754512 T C 0.036929 2.7826e-06
9:132756270 C T 0.177243 7.1832e-06
9:132758347 G A 0.102406 3.4224e-06
9:132765051 A G 0.058878 -3.1786e-06
9:132773094 G T 0.083778 6.1506e-06
9:132779728 C T 0.070006 1.6713e-05
9:132782330 G A 0.330184 -1.1063e-05
9:132784098 G T 0.059147 -2.4187e-05
9:132785747 T C 0.032727 7.1588e-06
9:132793531 C A 0.111793 1.9601e-05
9:132793840 A G 0.023129 -1.6987e-05
9:132794238 A G 0.062744 -1.3151e-05
9:132801374 G A 0.179038 2.4922e-05
9:132807905 A G 0.810892 3.9688e-06
9:132812361 C T 1.177236 1.2374e-06
9:132815536 G T 0.038914 -1.4866e-05
9:132816672 A G 0.079308 3.3366e-05
9:132829354 G T 1.924623 4.3804e-06
9:132836875 A G 0.317305 1.7909e-05
9:132837130 G A 0.233864 -2.6262e-05
9:132838016 T C 0.165177 3.1720e-06
9:132845628 G A 0.058066 -2.4964e-05
9:132848699 C G 0.024020 2.1891e-05
9:132852101 T C 0.172385 1.1344e-05
9:132855696 G T 0.021208 -1.3278e-05
9:132855889 G A 0.032682 1.0540e-05
9:132868477 G A 0.047210 2.2563e-05
9:132869204 T C 0.112748 3.2896e-05
9:132874517 A G 0.088270 2.3149e-05
9:132878468 A G 0.073443 3.6082e-06
9:132880618 T C 0.080889 -2.1314e-05
9:132886436 A G 0.561855 1.7407e-05
9:132889319 T C 1.227883 -5.8620e-06
9:132890557 T C 1.957910 -2.4435e-05
9:132895434 T G 0.025597 -2.3869e-05
9:132897577 T C 0.109131 -1.6464e-05
9:132898193 A G 1.319658 -1.5157e-07
9:132899394 T C 0.179358 -1.3318e-05
9:132900076 C T 0.906920 -1.8027e-05
9:132907137 T G 1.067286 6.1054e-06
9:132909589 T C 0.045007 -7.9852e-07
9:132911491 T C 0.263007 -1.4909e-05
9:132917676 T C 0.400101 -7.4044e-06
9:132921702 T C 0.198050 2.7044e-06
9:132927568 A G 0.160458 -2.2405e-05
9:132930078 G C 0.156409 2.1182e-05
9:132936132 T C 0.390946 -2.3189e-05
9:132941047 T C 0.252114 -1.8530e-05
9:132945266 A G 0.214695 -9.1949e-06
9:132946644 C T 0.156739 2.3279e-06
9:132947520 C T 1.378223 -6.2577e-06
9:132953884 T C 0.063074 2.2852e-06
9:132954668 A G 0.058242 1.8337e-05
9:132955172 A G 0.452778 3.7811e-06
9:132963930 A G 0.048016 8.6322e-06
9:132964267 A G 0.047689 9.1950e-06
9:132970937 G T 1.877923 -6.4128e-05
9:132972156 T C 0.986557 -1.7817e-05
9:132976539 A G 0.578283 -1.1184e-05
9:132978560 T C 0.072957 -1.8962e-05
9:132981255 T C 0.192454 -3.4103e-06
9:132987419 T C 0.590206 -2.0076e-05
9:132991895 A G 0.066031 -1.1161e-05
9:132992062 A G 1.214179 -4.1959e-06
9:132995160 G A 0.236645 -8.6130e-06
9:132995768 A G 1.021701 -2.1214e-05
9:132996302 T C 0.032499 1.8235e-05
9:132996337 A G 0.023248 9.8260e-06
9:132996457 A G 0.106418 1.4643e-05
9:132996875 G A 0.107489 1.3535e-05
9:132996946 T C 0.059341 -9.4935e-06
9:132997135 A C 0.106914 1.0089e-06
9:132997775 T C 1.429122 -4.1888e-06
9:133003291 T C 0.135541 -9.7085e-06
9:133003804 G A 1.789806 -1.8664e-05
9:133003934 A G 0.567111 -1.9808e-05
9:133005442 T G 0.813248 3.4585e-06
9:133011232 A G 1.834585 3.7428e-06
9:133014733 C T 0.419049 7.9242e-06
9:133021887 G A 0.191563 9.2539e-06
9:133023677 A G 0.100570 -1.9770e-05
9:133025949 T C 0.358059 -1.8761e-05
9:133026640 C T 0.670224 -2.7778e-06
9:133029878 A C 0.499046 -3.7295e-06
9:133044454 T C 0.052242 -4.2927e-06
9:133048855 A G 1.423009 -2.8778e-06
9:133051227 A G 0.021657 -1.6552e-05
9:133052455 G C 0.288631 3.8770e-06
9:133054343 T G 1.045799 -2.3047e-06
9:133055949 T C 0.575427 9.9947e-07
9:133059300 A T 0.168900 -5.2602e-06
9:133063070 T G 0.222260 -8.4427e-06
9:133063108 C T 0.452761 -6.4263e-06
9:133066377 T C 0.024169 6.6543e-07
9:133066939 T C 0.058963 -1.9234e-06
9:133070040 T C 0.362275 -7.8136e-06
9:133070582 C G 0.292477 6.3751e-08
9:133070766 A C 0.110868 -5.0851e-06
9:133072603 T G 0.227132 -2.2829e-06
9:133226582 G A 1.538777 9.2157e-06
9:133229443 T C 0.230277 4.4553e-06
9:133229687 A G 0.061537 -1.5121e-05
9:133235549 C T 0.234401 -6.3930e-05
9:133235901 A C 0.169658 -5.2896e-05
9:133242154 T G 1.069251 -3.7548e-05
9:133246032 T C 1.879850 1.3597e-05
9:133246744 C T 1.867077 1.5500e-05
9:133247453 C A 0.225694 -2.4036e-05
9:133248242 C T 0.653616 1.3499e-05
9:133252969 C T 1.409447 1.9616e-05
9:133259354 A G 0.180908 -2.6272e-06
9:133259700 C T 1.944532 -1.0560e-05
9:133262821 A G 0.242452 -6.2110e-06
9:133263458 C G 0.284473 -1.2347e-05
9:133263593 G T 0.246916 -3.5280e-06
9:133266442 T C 0.212730 -1.6741e-05
9:133267449 T C 0.127585 1.6846e-05
9:133268506 T C 0.089007 -6.5857e-06
9:133268888 A G 0.049172 2.2376e-05
9:133270751 T G 0.022864 6.8098e-06
9:133271035 T C 0.020515 -1.1071e-05
9:133271894 G A 0.097405 1.7981e-07
9:133274265 C A 0.363570 -1.9866e-05
9:133277641 T C 0.341869 -1.2522e-05
9:133280409 C T 0.042515 1.6314e-05
9:133280476 A G 0.104157 -1.9139e-05
9:133283255 G A 1.676922 -2.9881e-06
9:133285022 T C 1.326910 3.0072e-06
9:133285049 C T 0.211472 -4.6464e-06
9:133287227 T C 0.195622 -1.1848e-06
9:133288738 A G 0.169648 2.1859e-05
9:133291793 T C 0.045632 1.9561e-05
9:133294244 A G 0.861620 -3.2094e-06
9:133295361 T C 0.350345 2.0691e-05
9:133296375 A G 0.110640 1.5762e-05
9:133299256 A C 0.793264 -1.4942e-05
9:133302232 A G 0.279272 -3.1290e-07
9:133304189 T C 0.587095 -4.1307e-05
9:133304271 A G 0.281903 -1.6720e-05
9:133305012 A G 0.212350 1.9115e-05
9:133306791 T C 0.058531 -8.0377e-06
9:133307382 G A 0.336419 4.4433e-06
9:133309696 T C 0.319845 8.6669e-06
9:133311860 T C 0.033628 -4.4528e-06
9:133313115 A G 0.188663 -1.8754e-05
9:133314926 C A 0.816994 1.9988e-05
9:133315356 C T 1.762556 1.1684e-06
9:133318751 T G 0.613036 -1.9976e-05
9:133319133 A C 0.026525 -2.8007e-06
9:133319473 G T 0.072508 5.8161e-06
9:133322420 A C 0.085159 -4.4621e-05
9:133323327 G T 0.199876 -1.1913e-05
9:133324400 G A 0.931908 5.2672e-06
9:133326408 T C 0.078886 -5.9185e-06
9:133327835 A G 1.396229 1.4327e-06
9:133328337 C G 1.972982 -1.2187e-07
9:133336948 A G 1.374681 8.8861e-06
9:133337307 C A 1.584548 2.1319e-05
9:133345578 A G 0.057124 1.0107e-05
9:133351934 A G 0.117494 1.9274e-05
9:133352554 A G 0.190421 -5.4790e-07
9:133354402 C T 0.025019 1.2367e-05
9:133356944 A G 0.901834 3.6288e-06
9:133357017 A G 0.034005 8.2051e-07
9:133357293 T C 0.102103 -2.5647e-05
9:133361916 A G 0.640819 -6.1990e-06
9:133361966 T C 0.079386 -9.4699e-06
9:133362610 G A 0.199417 -3.7508e-06
9:133362891 G C 0.104497 -1.4898e-05
9:133363586 G A 0.220937 2.0250e-05
9:133364023 T C 0.035770 -3.4776e-06
9:133367368 T C 1.697341 2.2233e-06
9:133374281 A G 0.204788 -1.1028e-05
9:133377617 T C 0.305056 2.2773e-05
9:133387709 G A 1.762594 2.4979e-05
9:133391103 A T 0.993132 -1.5680e-05
9:133393717 T C 1.723928 1.4450e-05
9:133393936 A G 0.377489 2.6934e-05
9:133399852 G A 1.586782 9.3001e-06
9:133400958 C A 0.859587 2.7127e-06
9:133403157 C A 0.190186 5.6607e-06
9:133403298 T G 0.172051 9.0984e-06
9:133405026 G A 0.252848 -1.3864e-05
9:133408496 C A 0.287690 4.3457e-05
9:133408692 A G 0.292296 -3.0137e-05
9:133410844 A G 0.903238 -3.3410e-05
9:133412522 T C 0.075493 1.7656e-05
9:133413084 A G 0.892688 -1.4328e-05
9:133413173 A G 0.782911 -2.5939e-05
9:133413567 A G 0.701883 8.8477e-06
9:133414224 T C 0.032873 3.8522e-05
9:133415084 G A 0.773419 -2.0119e-05
9:133415320 A G 0.057889 7.5923e-06
9:133417822 G T 0.099839 -6.8312e-06
9:133418693 C G 0.310625 -9.9658e-06
9:133419861 C T 0.877797 -1.8697e-05
9:133424020 T C 1.107734 -3.9568e-05
9:133431902 C T 0.736405 -3.0328e-05
9:133432606 T C 0.065552 -2.3204e-05
9:133433333 A G 0.091673 -1.8865e-06
9:133436054 A G 0.094685 1.9009e-05
9:133439001 T G 0.443180 -2.6494e-05
9:133451145 C T 0.037089 2.6474e-06
9:133451934 G A 1.873901 -3.0779e-05
9:133464084 G A 0.706979 -4.3915e-05
9:133465742 A G 0.142572 -1.2602e-05
9:133471270 G C 1.176991 -9.7805e-05
9:133479565 T G 0.083377 -8.2935e-06
9:133492816 A G 0.111694 1.0217e-05
9:133496970 G A 0.074796 -1.5667e-05
9:133499884 G A 0.027386 2.2389e-05
9:133501642 A G 0.325846 -7.9629e-06
9:133504451 C T 0.071250 4.2767e-06
9:133505586 G A 0.081201 2.9053e-06
9:133510616 A G 0.114081 -1.1363e-05
9:133511848 A G 0.030411 -5.8779e-06
9:133518554 T G 0.124301 -3.2782e-05
9:133522559 A G 0.067711 -1.5530e-05
9:133524832 C T 1.391034 -7.0437e-06
9:133525810 T C 0.034739 5.8581e-06
9:133528312 T G 0.028450 -3.1326e-06
9:133532160 T C 0.167883 -1.3592e-05
9:133537672 A G 0.859968 -1.3299e-05
9:133541631 C T 0.111759 -9.4105e-06
9:133543980 T G 0.165636 6.8304e-06
9:133547266 G A 1.175917 -2.5545e-05
9:133552109 A G 0.150262 5.5543e-06
9:133552145 G A 1.341427 -1.7422e-05
9:133557587 T C 0.297437 -5.4192e-06
9:133559508 T G 0.077560 -1.5404e-06
9:133563192 A C 0.094294 7.0780e-07
9:133564361 T C 0.057559 -2.6272e-05
9:133569200 G C 0.020596 -6.5570e-06
9:133569404 T C 0.050307 -1.0710e-05
9:133577767 C G 0.138669 -2.1474e-05
9:133586260 A G 0.045428 -3.1621e-06
9:133605045 G A 0.264683 -3.5511e-06
9:133608445 A G 0.042593 -3.1983e-06
9:133617556 T C 0.789656 -2.4660e-05
9:133621504 A G 0.522475 -1.9275e-05
9:133627890 G C 0.793481 -2.4830e-05
9:133643252 A G 0.072413 -5.2553e-06
9:133646005 T C 0.900290 -1.5230e-05
9:133654204 A G 0.224133 -5.7775e-06
9:133660632 T C 0.053381 5.3195e-06
9:133662973 C G 0.624853 -1.1582e-05
9:133668799 C T 0.300412 1.2644e-05
9:133670047 A G 0.035192 9.6907e-06
9:133670481 G A 0.082847 9.6678e-06
9:133677970 G A 0.308126 1.2323e-05
9:133681731 C T 0.064913 -1.2678e-05
9:133686136 G T 0.065953 1.1443e-07
9:133701173 T C 0.174156 1.3164e-05
9:133706244 C A 0.149470 7.1834e-06
9:133708014 T C 0.029599 3.7269e-05
9:133738609 T C 0.023802 -2.7198e-06
9:133743035 C T 0.045588 -8.5839e-06
9:133746060 A G 0.218058 1.7922e-05
9:133749749 A C 0.181568 1.4782e-05
9:133755754 C T 0.396688 2.1969e-05
9:133756727 T C 0.028810 -1.7498e-05
9:133760592 T C 0.029803 1.0661e-05
9:133763500 A G 0.039965 -2.6877e-05
9:133764019 T G 0.166391 7.0578e-06
9:133764388 A C 0.193926 -1.5380e-05
9:133766008 C T 0.229937 1.6821e-05
9:133768415 A G 0.092547 -1.8185e-05
9:133768966 T C 0.022429 1.3974e-06
9:133770017 C A 0.349203 3.5144e-06
9:133770222 T C 0.134789 -5.5667e-06
9:133771661 T C 0.091000 9.9799e-07
9:133773437 T G 0.049994 2.2542e-06
9:133777761 T C 0.130954 5.2577e-06
9:133782855 T G 0.049165 4.1798e-06
9:133784112 C T 0.301619 1.2724e-05
9:133788525 G A 0.371023 -6.7808e-06
9:133790521 C A 0.799750 1.2159e-05
9:133795282 G A 0.086648 -4.6236e-06
9:133797274 C T 1.145101 -6.7893e-06
9:133798151 A G 0.104681 -9.4664e-06
9:133800094 A G 0.366681 -3.3616e-06
9:133804180 A G 0.094478 -8.5480e-06
9:133808080 A G 1.126099 -9.0069e-06
9:133809775 C A 0.325785 -1.8255e-05
9:133817236 G A 0.126239 -2.7043e-05
9:133820603 T C 0.073562 8.3246e-06
9:133820732 A G 0.079610 3.5077e-06
9:133823931 T C 0.093492 8.3227e-06
9:133823938 A G 0.103334 2.6579e-05
9:133826416 T G 0.196581 9.7073e-06
9:133829045 A G 0.146107 8.1808e-06
9:133829760 G T 0.246980 1.3432e-05
9:133837809 C T 1.952362 2.0822e-06
9:133843861 A G 0.355526 -5.6852e-06
9:133846564 T G 1.180847 1.7135e-05
9:133846738 A G 0.040223 -2.7751e-06
9:133850992 T C 0.225293 1.0983e-05
9:133851758 A G 0.363669 1.6955e-05
9:133852817 A G 0.203224 8.0620e-06
9:133852842 T C 0.123478 -5.9184e-06
9:133855849 T G 0.422200 -4.8578e-06
9:133857758 C T 0.235390 -1.0052e-05
9:133860319 C T 0.619332 -1.1139e-05
9:133863941 A G 0.816246 9.5948e-06
9:133864783 A G 0.168903 -7.0111e-06
9:133866334 G T 1.638398 -2.3758e-07
9:133868713 A G 0.693438 2.1421e-05
9:133871457 T C 0.424063 2.8034e-07
9:133874278 C A 0.206165 -1.6132e-05
9:133874536 G C 0.053255 -7.0750e-06
9:133874568 T C 0.975368 -1.8795e-05
9:133874685 T G 0.193888 -3.1862e-05
9:133884747 G A 0.026053 -7.5390e-06
9:133886042 C T 0.200226 -3.1529e-05
9:133886137 C T 0.830957 -2.3644e-05
9:133887895 A G 0.183590 5.6729e-06
9:133888994 C T 0.148769 7.5287e-06
9:133897119 C T 0.378540 -6.9215e-06
9:133898471 A G 0.185372 2.2734e-06
9:133901752 T C 0.029476 -1.9231e-05
9:133901819 A C 0.343464 -2.5184e-06
9:133902723 C T 0.273002 -4.1727e-06
9:133909192 G A 1.618078 1.5291e-05
9:133911488 A G 0.084197 1.7396e-06
9:133911706 T C 0.986472 2.1795e-05
9:133912764 C A 1.404208 2.3177e-06
9:133913563 T C 0.940595 -5.8670e-06
9:133913740 C A 0.090337 8.4704e-06
9:133917807 C T 0.518816 -1.2767e-05
9:133919162 T C 1.562535 3.9649e-06
9:133924072 T C 1.046836 1.7305e-05
9:133925460 T C 0.044708 9.5915e-06
9:133927278 T G 0.115203 1.3526e-05
9:133927878 G A 0.933183 1.3245e-05
9:133928088 C T 0.236352 1.1598e-05
9:133933901 A C 0.047472 1.5847e-05
9:133936381 A G 1.365794 6.9821e-07
9:133936571 G C 1.622960 3.2812e-05
9:133938355 A G 0.033121 4.8188e-07
9:133938676 C A 0.503650 -4.4021e-06
9:133939586 T C 1.128619 2.5942e-05
9:133942558 T C 0.064590 9.6645e-06
9:133946574 A G 0.789867 1.3911e-05
9:133948049 G A 1.652698 2.0129e-05
9:133951737 C A 1.043657 3.1085e-05
9:133953983 G A 0.226272 2.3121e-05
9:133955228 A G 0.759340 1.3460e-05
9:133958570 A G 0.149619 -4.8157e-06
9:133960768 T C 0.836860 7.4364e-06
9:133962930 T C 0.694659 1.3835e-05
9:133963008 A G 0.518211 2.7155e-06
9:133965396 G C 1.079437 2.2761e-05
9:133967007 G T 0.036133 3.3144e-05
9:133969710 A T 1.081667 -1.0405e-05
9:133978928 G C 0.048828 2.9199e-06
9:133979352 A G 0.153859 -1.4730e-05
9:133979801 T C 0.156201 1.2501e-05
9:133981629 C T 0.384007 -1.8057e-05
9:133981634 A G 0.052014 3.4251e-05
9:133988197 C G 1.940575 -9.0286e-06
9:133992978 A G 0.063733 -2.3413e-05
9:133995629 G A 0.056420 1.4923e-06
9:134001785 G A 0.044905 -4.4596e-06
9:134004912 C A 0.462539 1.7940e-05
9:134014851 G A 0.106516 -4.0365e-05
9:134016249 G A 0.467258 -2.0851e-05
9:134017304 C T 0.048811 -1.8420e-05
9:134020086 G A 0.031289 -1.3105e-05
9:134043850 C T 0.023391 2.6726e-05
9:134053324 G A 0.067204 -1.8605e-06
9:134061541 A G 0.035243 -2.5134e-06
9:134064728 G A 0.334624 1.8728e-05
9:134081402 G A 0.119735 -1.3753e-05
9:134082790 T G 0.058406 3.4760e-05
9:134082823 A G 0.042273 3.0965e-06
9:134088607 T G 0.148344 1.4577e-07
9:134093182 A G 0.052038 -5.9362e-06
9:134096015 T C 0.555405 2.4812e-05
9:134105048 G A 0.056556 4.7078e-06
9:134105444 T G 0.102059 -3.5094e-05
9:134108069 T C 0.072855 -2.5582e-06
9:134118500 C A 1.356393 -5.0056e-05
9:134131750 T C 0.087933 1.4770e-05
9:134132245 A G 1.957710 8.0145e-06
9:134136248 A G 0.456960 -4.3348e-06
9:134138023 A G 0.032713 4.4766e-09
9:134139458 A C 0.644637 -1.9158e-05
9:134141629 A G 0.748879 -7.9281e-06
9:134149767 T C 0.787477 1.2652e-06
9:134150326 T C 0.044283 -9.4660e-06
9:134157588 A G 0.054945 2.5710e-05
9:134157692 G T 0.042858 -1.4995e-07
9:134162558 T C 0.366045 3.1780e-05
9:134164367 A G 0.055040 -9.3403e-06
9:134166167 A G 0.063063 1.8182e-06
9:134175186 A G 1.476733 9.6053e-06
9:134180604 C A 0.111416 7.9512e-06
9:134184473 G T 1.484002 5.1549e-06
9:134191603 T G 0.156215 -2.1612e-05
9:134195966 C T 0.688263 -4.1767e-05
9:134198900 A G 0.694954 4.6296e-05
9:134206983 C A 1.754628 -6.6525e-06
9:134207329 T C 1.179864 -1.1868e-05
9:134210135 A G 0.319781 1.1333e-05
9:134210288 A C 0.778818 -2.0914e-05
9:134212319 A G 0.079240 2.7811e-06
9:134212668 C T 0.116315 8.0476e-06
9:134214222 T C 0.120565 -1.2230e-06
9:134221265 T G 0.420646 2.6321e-05
9:134222085 T C 0.643059 1.2499e-06
9:134224314 T G 0.319883 -1.7355e-06
9:134225537 G A 0.518017 -2.2824e-06
9:134228481 G A 0.188109 7.5151e-06
9:134233207 T G 0.049328 -6.5218e-06
9:134233268 G A 0.792441 -1.1050e-05
9:134241074 A G 1.109457 -6.8196e-06
9:134242324 T C 0.020909 6.1188e-06
9:134253956 C T 0.609615 -2.0932e-05
9:134258779 G A 1.298181 -1.6982e-05
9:134266607 A G 0.140069 2.3168e-05
9:134268548 A G 0.134745 1.4095e-06
9:134272423 T C 1.647231 -3.0196e-05
9:134273007 T C 0.047883 -3.5970e-07
9:134273128 G A 0.113415 -1.5763e-06
9:134287494 G T 0.669061 1.1189e-05
9:134299116 T G 1.639425 -2.1444e-05
9:134320210 T C 0.045391 1.4559e-06
9:134325427 G A 0.032016 -1.5634e-05
9:134326950 A G 0.943502 -5.7799e-05
9:134327966 G A 0.039183 2.7061e-06
9:134332816 A G 0.071250 2.3889e-06
9:134334460 C T 0.081514 1.1276e-05
9:134334588 G A 0.218221 -2.4733e-06
9:134345189 G A 0.040053 3.6622e-06
9:134348807 A G 1.896509 -4.5690e-07
9:134350458 T C 1.623813 -2.3637e-05
9:134351343 T C 1.219890 -1.9827e-05
9:134353724 T C 0.680825 1.9478e-05
9:134361442 A T 0.170681 -2.6206e-05
9:134371165 T C 0.087804 -2.1148e-06
9:134385435 T C 0.265050 2.3486e-05
9:134386744 C T 1.910642 7.2116e-07
9:134386781 A G 0.088433 4.2505e-07
9:134389870 T C 1.622630 -2.2635e-05
9:134390870 A C 0.126103 9.6464e-06
9:134395813 T C 0.280057 2.4576e-05
9:134410010 G C 0.122332 1.9562e-06
9:134411347 T C 0.279693 -8.6217e-06
9:134428507 T G 0.111572 6.4327e-06
9:134429553 T C 0.103902 -7.2104e-06
9:134429808 C T 1.241282 -4.0876e-06
9:134433562 T C 0.080892 2.1802e-05
9:134434362 T C 0.503065 2.6106e-05
9:134436555 A C 0.624915 -3.1515e-05
9:134440929 G A 0.750147 -2.2559e-05
9:134449467 C T 0.600337 -4.3187e-05
9:134451843 A G 0.225765 1.9207e-05
9:134457144 C T 0.227571 1.7683e-05
9:134458473 T C 0.112687 5.7184e-06
9:134462928 G A 0.090751 -8.2171e-06
9:134468872 T C 0.718644 2.2551e-05
9:134470804 T C 0.052942 -1.4076e-05
9:134475099 G A 0.888013 -1.6248e-05
9:134478772 C T 0.021422 1.0746e-05
9:134511386 C T 1.639347 -3.7233e-06
9:134517553 A G 0.038000 2.3991e-05
9:134518302 T C 0.028174 -2.0795e-05
9:134518468 A G 0.133875 -2.6939e-05
9:134534337 T C 0.055485 6.1696e-06
9:134546991 G A 0.021361 1.4136e-05
9:134547718 G T 0.126099 1.6644e-05
9:134563185 A G 0.562433 5.9091e-06
9:134593735 C T 0.057093 -6.8222e-07
9:134598883 A G 0.707330 1.4326e-05
9:134603032 C T 0.122400 9.4280e-06
9:134607554 T C 0.108070 -7.2953e-06
9:134621051 T C 0.023809 -4.3367e-06
9:134625854 C T 0.714330 -4.5676e-05
9:134626642 T C 0.573829 2.6957e-07
9:134630267 T C 0.217228 -2.0197e-06
9:134630976 T G 1.723288 -2.7260e-05
9:134634983 T C 0.023099 7.1462e-06
9:134635088 G A 0.919128 2.3086e-05
9:134640928 G C 1.108182 3.8074e-06
9:134641344 T C 0.602360 5.6997e-05
9:134644208 G A 0.142714 7.2727e-06
9:134644553 T C 1.748971 2.6513e-05
9:134645218 C T 1.775952 8.3850e-06
9:134647656 G A 0.663826 7.3034e-06
9:134649676 G A 0.583008 8.2357e-07
9:134651243 C A 0.225211 2.6489e-07
9:134652200 G A 1.194205 5.6625e-06
9:134665120 G A 0.187007 1.4721e-05
9:134666288 G T 0.227299 -1.3185e-07
9:134666645 G A 0.283569 -6.2129e-05
9:134669994 A G 0.122492 -8.0559e-06
9:134673603 G C 1.339132 -1.8581e-05
9:134674930 G C 0.876117 -4.8999e-06
9:134676022 A G 0.425559 7.0217e-06
9:134677332 A G 0.294085 -1.4442e-05
9:134678636 T C 0.092077 1.0579e-06
9:134678778 G A 1.530090 -2.1364e-05
9:134680204 A G 0.034784 -2.9556e-06
9:134682384 T C 0.474629 1.9641e-05
9:134686240 G A 0.848606 4.0374e-06
9:134687037 C T 0.055988 -2.0804e-05
9:134693189 T C 0.039441 3.1527e-06
9:134694179 C T 0.545893 -9.8148e-06
9:134695660 G A 0.637123 1.9295e-06
9:134696326 C T 0.737904 -3.1466e-06
9:134697150 T C 0.041770 -1.3734e-07
9:134700428 T C 0.052599 -3.1094e-06
9:134701152 A G 0.523141 1.5559e-05
9:134703506 G A 0.568960 1.8666e-05
9:134703743 C T 0.219969 -2.0960e-05
9:134704262 G A 0.569382 -8.2709e-06
9:134709988 A G 0.036154 1.1966e-05
9:134715226 G A 0.214512 -4.5693e-06
9:134715999 A C 0.461924 -9.4843e-06
9:134716309 A G 0.166686 -1.6505e-05
9:134717249 T C 0.521519 2.8933e-05
9:134721818 G T 0.079743 -5.6818e-06
9:134722842 G A 0.093074 1.0578e-05
9:134749549 A G 0.345765 -1.3677e-05
9:134755528 G A 0.042926 9.6238e-06
9:134757668 T G 0.043266 1.9135e-05
9:134759797 G A 0.114836 -3.7181e-05
9:134761700 T C 0.021956 -8.5209e-06
9:134766200 G A 1.316707 1.1472e-05
9:134767770 C T 0.033046 -3.4074e-06
9:134769076 C A 0.121037 -1.2487e-05
9:134781949 C T 1.710893 8.5086e-06
9:134794501 G A 1.665607 -1.5517e-05
9:134799598 A G 0.025849 3.1506e-05
9:134821961 G A 0.593952 -4.5955e-05
9:134824764 A G 0.159217 1.5791e-05
9:134841403 T C 0.056920 3.0094e-05
9:134856295 A T 1.732631 -2.0404e-05
9:134858257 G A 0.080501 -1.5294e-05
9:134866354 A G 1.360150 -4.5391e-05
9:134879588 T C 0.065688 1.4283e-05
9:134896887 T C 1.361136 -4.7064e-05
9:134899743 A G 0.259247 3.9781e-06
9:134915843 C T 0.100965 -2.3007e-05
9:134921533 T C 0.197723 -4.9784e-05
9:134925393 C T 0.166411 -2.0979e-06
9:134925891 G A 0.223953 1.3098e-05
9:134934100 T C 1.961895 -2.4590e-05
9:134947531 T C 0.032910 -1.7980e-05
9:134951246 C G 0.036076 4.6077e-06
9:134980711 A G 0.034263 2.0211e-06
9:134980927 G A 0.033553 1.6479e-05
9:134983617 G A 0.609286 -8.1252e-06
9:134983930 T C 0.064359 -2.6077e-05
9:134992695 C T 0.083187 3.4205e-06
9:134994132 G A 0.225004 -2.7814e-05
9:134997981 G A 0.514250 -1.3989e-05
9:134998091 A G 0.023387 7.8921e-07
9:134999140 A C 0.027562 1.5280e-05
9:135001703 T C 0.271000 2.3498e-06
9:135003565 C T 1.244301 3.3003e-05
9:135004790 T C 0.020083 5.9018e-06
9:135008974 G A 0.470841 -7.6444e-06
9:135013057 T C 0.683048 4.5949e-05
9:135015167 C A 0.165184 3.0141e-05
9:135015927 G A 1.185688 3.4997e-05
9:135017703 A G 1.884256 -3.1703e-05
9:135024033 A C 0.169913 1.4804e-05
9:135025408 T G 0.106581 -1.2420e-05
9:135026706 A G 0.784716 -3.0847e-06
9:135028000 T C 0.085356 9.1895e-05
9:135028477 G A 0.071298 1.7602e-05
9:135029023 A G 0.023710 -5.9286e-07
9:135032814 A G 0.048726 -7.7655e-06
9:135034618 G T 0.368289 3.7988e-05
9:135042885 G A 0.790047 2.3747e-05
9:135044579 T C 0.134303 -1.1655e-05
9:135047163 T C 0.057454 -9.6951e-07
9:135048834 C T 1.514536 2.0720e-05
9:135050533 C T 1.891216 -1.8642e-07
9:135051942 A C 0.393431 -3.3639e-06
9:135053900 C T 0.050984 1.1650e-05
9:135055814 C A 0.447104 5.5887e-06
9:135058738 A G 0.617605 1.1110e-05
9:135064191 A G 0.092934 -3.0711e-05
9:135064788 T C 0.854865 -1.1310e-06
9:135070074 C T 0.050991 1.2582e-05
9:135071999 A G 0.171565 3.2856e-05
9:135072009 A G 0.863977 4.7879e-06
9:135073967 T C 0.218224 -5.2975e-06
9:135075741 C T 0.634393 5.2333e-06
9:135087892 A G 1.002557 1.4538e-05
9:135089254 T C 0.654683 -6.4657e-06
9:135096767 A G 0.141868 -4.2717e-05
9:135099417 G C 1.079151 8.1371e-06
9:135101043 A G 0.092343 6.7087e-06
9:135102462 T C 0.049454 -1.3084e-05
9:135102542 A G 0.033991 -5.8529e-06
9:135102674 T C 1.204401 1.0051e-05
9:135105455 T C 1.598427 -1.2387e-05
9:135107418 A G 0.841483 -2.0262e-07
9:135108510 A G 0.226639 -1.6172e-06
9:135109774 A G 0.037527 -1.5689e-05
9:135109975 T C 0.108665 9.7844e-06
9:135110456 T C 0.929593 -9.5206e-05
9:135110611 G A 0.458211 -1.6914e-05
9:135113453 A C 0.049858 -1.0288e-05
9:135114365 A G 0.280825 -9.5773e-06
9:135121134 C A 0.959338 -1.8492e-05
9:135121203 C T 0.651770 -3.3551e-05
9:135125789 C T 0.838539 -6.8677e-05
9:135126458 C T 0.977163 -5.2198e-05
9:135132081 T C 0.509055 -3.5015e-05
9:135132930 A G 0.935631 -6.0614e-05
9:135134544 A C 0.105680 -8.0402e-06
9:135134718 A G 0.047030 -1.8598e-05
9:135138338 G A 0.051558 8.7894e-07
9:135138777 A C 0.043365 8.7012e-06
9:135139826 C T 0.048638 -1.1763e-05
9:135141393 C T 0.206648 -1.2263e-06
9:135144487 A G 0.144659 8.4769e-06
9:135149396 A G 0.146944 -1.4356e-05
9:135151673 C T 0.550173 2.2473e-05
9:135151753 G A 0.027226 7.1454e-06
9:135152439 G A 0.159050 6.2378e-06
9:135154341 G T 0.312243 2.0475e-05
9:135159005 T C 0.039622 1.1850e-05
9:135166943 A G 0.154468 7.3583e-06
9:135185158 A G 0.066276 -2.3459e-05
9:135190019 A G 0.030891 -5.6714e-06
9:135192078 C T 0.034240 1.0010e-05
9:135199368 A G 0.144285 2.2330e-05
9:135199430 T C 0.030857 4.2113e-06
9:135203231 T C 1.704834 -2.1981e-05
9:135203409 C A 1.732240 -1.8048e-05
9:135203530 C A 0.068622 2.8564e-05
9:135205006 C G 0.113649 1.5916e-05
9:135214732 A G 0.057831 -1.3951e-05
9:135215568 T G 0.046374 -5.6763e-06
9:135217116 T C 0.089208 2.7889e-06
9:135217206 A C 1.677197 -2.4626e-05
9:135227057 T C 1.732811 -3.0998e-05
9:135227676 A C 0.087991 2.1839e-05
9:135229172 A G 0.049124 1.2989e-05
9:135229250 A G 0.072539 1.0322e-06
9:135231894 T C 1.731451 -2.9460e-05
9:135232731 A C 0.239919 -2.5343e-06
9:135240421 T C 0.311869 8.6030e-06
9:135241588 C A 1.907334 -1.9857e-05
9:135245631 A G 0.043317 -1.0078e-05
9:135251366 A G 0.056352 -4.9957e-06
9:135251746 G T 0.080079 -1.2570e-05
9:135266820 T C 0.129635 1.4322e-07
9:135271725 T C 0.266522 -5.4297e-06
9:135272706 A G 0.061520 -7.6278e-06
9:135276784 C T 0.137734 -2.0692e-05
9:135277130 A C 0.100060 2.4734e-05
9:135281367 C A 0.122247 -1.0341e-05
9:135285802 A G 0.082038 -1.1320e-05
9:135291157 T C 1.607871 -2.2606e-06
9:135292355 T C 0.206349 -2.6059e-05
9:135292969 T C 0.082952 -9.4266e-06
9:135294000 A C 0.043684 -1.1071e-05
9:135294789 A G 0.181697 3.4517e-05
9:135298675 T C 0.146675 -3.7281e-06
9:135299947 C T 0.152169 2.4485e-05
9:135300588 T C 0.062071 1.3552e-05
9:135300917 A G 1.544125 -1.3361e-05
9:135301389 G T 0.499441 -2.5615e-07
9:135301441 T C 1.725033 -1.0314e-05
9:135302393 A C 0.071757 -9.4480e-07
9:135302624 A G 0.983786 1.3710e-05
9:135306762 C T 0.770043 1.3567e-05
9:135306867 C T 0.070332 -8.5050e-06
9:135307647 C T 0.129618 1.1855e-05
9:135308773 C T 0.137659 -2.0409e-05
9:135312230 G A 0.340105 5.0827e-05
9:135320210 T C 0.285255 -2.0171e-06
9:135321809 G A 0.370734 -3.3607e-06
9:135325175 T G 0.649818 -2.1156e-05
9:135326140 T G 0.184355 4.6312e-05
9:135333194 A G 0.170576 -1.8259e-05
9:135337621 C T 0.609428 -4.1784e-06
9:135338596 G A 0.931276 3.7078e-06
9:135342792 G T 1.024849 3.6321e-05
9:135344549 C T 0.050035 -3.3727e-05
9:135344905 A C 0.046442 3.1833e-05
9:135345160 T C 1.161294 7.4883e-07
9:135346995 G C 0.117059 5.6478e-07
9:135351856 C T 1.957077 2.9192e-05
9:135352785 T C 0.871103 2.4456e-06
9:135355126 T C 0.076085 1.2185e-05
9:135366458 T C 0.088980 2.7229e-05
9:135366539 A G 0.058443 4.2811e-06
9:135368057 T C 0.284300 -4.9196e-06
9:135372489 G A 0.881887 3.5795e-05
9:135373164 C T 0.144567 3.1412e-06
9:135374764 A G 0.167785 3.9003e-06
9:135375146 T C 0.068792 1.2825e-05
9:135375772 T C 0.063760 1.4757e-05
9:135378423 A G 0.025869 -2.6148e-05
9:135379069 T C 1.977857 1.8502e-05
9:135381484 C T 0.612182 -3.5435e-05
9:135384131 A G 0.092196 1.8421e-05
9:135385334 T C 0.128697 -1.4084e-05
9:135386086 G A 0.656655 -4.7269e-05
9:135388799 A G 1.037395 9.2922e-06
9:135392442 A C 0.253739 -1.7455e-05
9:135397773 C T 0.744259 -4.1631e-06
9:135406494 T C 0.215848 -1.7850e-05
9:135406880 C G 0.541153 -1.1448e-06
9:135408714 C T 0.788803 5.0092e-06
9:135413085 C A 0.141524 7.9649e-06
9:135415056 C T 0.053231 -2.1541e-06
9:135422628 T C 0.527112 -5.9737e-06
9:135424146 C T 0.216705 2.1132e-06
9:135425381 A G 0.540160 5.9997e-06
9:135425611 C T 1.967865 2.4154e-06
9:135425830 T C 0.030707 -3.2108e-06
9:135442074 C T 0.079056 -1.0844e-05
9:135443458 T G 0.193946 3.8966e-06
9:135449922 G A 1.282080 -3.9862e-06
9:135450636 A G 0.460329 -1.8889e-05
9:135453757 T C 0.752228 1.8231e-05
9:135456605 A G 0.022565 -1.8653e-05
9:135466726 C T 0.720752 -4.4828e-06
9:135470414 C T 1.529458 4.5969e-05
9:135473647 C A 1.577827 3.1271e-05
9:135486391 T C 1.967120 -2.1394e-05
9:135490062 G C 0.024027 6.5904e-06
9:135493386 C T 0.694832 1.6422e-05
9:135508238 C A 0.471569 3.2634e-05
9:135508282 G C 0.345014 3.1192e-05
9:135518074 C T 0.088735 3.2589e-06
9:135518843 C T 0.089613 3.3435e-06
9:135522272 C T 0.039741 -2.2354e-05
9:135525079 C T 0.223324 4.9788e-06
9:135530765 A G 0.023748 9.7728e-06
9:135532504 C A 0.039115 -1.2872e-05
9:135536489 A G 0.033169 4.1858e-07
9:135538016 T C 0.026423 -2.0498e-05
9:135546985 G A 1.790731 7.3006e-06
9:135551225 G T 0.696783 3.8194e-05
9:135551611 A C 0.053030 1.5240e-05
9:135561944 C T 0.285694 -5.6647e-05
9:135566373 G A 0.251349 1.3380e-05
9:135570435 T C 0.447862 2.2364e-05
9:135579101 C A 0.385808 2.0683e-05
9:135588382 A G 0.985153 -1.4564e-06
9:135590887 T G 0.562878 5.1621e-06
9:135594512 C T 0.319192 -3.4819e-06
9:135598503 T C 0.715799 7.4411e-06
9:135600186 A G 1.396980 1.0742e-05
9:135605984 T C 1.550618 1.5539e-05
9:135606719 T C 0.537818 -9.9599e-06
9:135609781 T C 0.055971 -2.3810e-06
9:135612729 G A 0.458718 -5.5127e-06
9:135613394 C T 0.095062 -4.0956e-06
9:135616246 T C 0.910901 2.5829e-05
9:135616378 A G 0.100074 -2.1635e-05
9:135616645 A G 0.050640 -8.6937e-06
9:135616700 T C 0.656703 -1.9136e-05
9:135622137 A G 0.027243 4.3198e-06
9:135635852 T C 0.331761 2.4121e-05
9:135638356 A G 0.033169 6.8175e-06
9:135646081 T C 0.057134 8.9863e-06
9:135653077 T C 0.046656 -4.3027e-06
9:135653385 A G 1.298504 1.2052e-05
9:135665932 T C 0.035725 -4.9784e-06
9:135669043 T C 0.075649 -7.6572e-06
9:135669523 A C 0.046132 -2.3330e-06
9:135673890 G A 0.357267 -1.6566e-05
9:135675305 T C 0.046435 -2.3760e-05
9:135681430 A G 0.522944 -8.5899e-06
9:135685009 G A 1.953518 2.8441e-06
9:135686614 A G 0.036212 5.5328e-06
9:135692028 T C 0.379237 -2.4866e-05
9:135701424 A G 0.175533 -8.5194e-06
9:135709195 A G 0.041767 -1.0290e-06
9:135712931 A G 0.035351 -3.8170e-06
9:135713036 A G 0.951553 2.1577e-05
9:135716450 A G 0.025325 -2.8397e-05
9:135725038 T G 1.564493 7.9213e-06
9:135730257 C T 0.090585 -7.1251e-06
9:135732277 T C 0.143870 1.7696e-05
9:135753629 G A 0.091190 -6.5719e-06
9:135762522 G A 1.157177 2.2893e-05
9:135763141 A G 0.051341 -2.0020e-05
9:135771515 G A 0.070727 -1.7428e-05
9:135774164 C T 0.444809 -1.7474e-05
9:135776034 T C 0.992782 5.6166e-06
9:135776453 A G 0.023272 -8.5627e-06
9:135777121 G A 0.293333 -2.2280e-05
9:135778867 C T 0.143360 2.0804e-05
9:135782221 C T 0.292820 -1.9442e-05
9:135786904 G A 0.272084 -1.8975e-05
9:135788227 A G 0.186123 -1.1686e-05
9:135790798 A G 0.027165 1.2190e-06
9:135805607 C A 0.048872 -8.9118e-06
9:135809716 T C 0.023530 1.5227e-05
9:135819420 T G 0.178729 -1.9987e-05
9:135821099 T C 0.461302 -8.3292e-06
9:135825767 T C 0.100767 -1.8040e-05
9:135831659 G A 0.041029 6.9556e-06
9:135831893 T C 1.411124 -9.0638e-06
9:135833461 A G 0.186892 -2.5530e-05
9:135833900 A C 0.028905 -1.3713e-05
9:135842952 A G 0.506002 4.7116e-06
9:135843961 A G 0.044201 -1.2618e-06
9:135844886 A G 0.147953 -9.6982e-06
9:135845035 A G 1.598083 3.2290e-05
9:135845223 C T 0.125535 -6.8027e-06
9:135849248 G A 0.796833 3.6567e-06
9:135851694 T C 0.104283 -2.2348e-05
9:135853449 G C 0.574556 -7.7847e-06
9:135855420 A G 0.982654 1.2382e-05
9:135855768 T C 0.219017 1.2436e-05
9:135857920 A G 0.029218 6.0278e-06
9:135859519 A C 0.891668 -4.4025e-05
9:135860063 T C 0.177957 9.3088e-06
9:135861990 C T 0.125579 -1.1367e-06
9:135861998 G T 0.752537 -6.0298e-07
9:135862495 T C 0.516049 1.8062e-05
9:135862563 T C 0.099822 4.4912e-07
9:135866154 T C 1.199192 1.2381e-05
9:135866693 G A 0.268695 -2.1510e-05
9:135867687 T C 0.299460 -1.4152e-07
9:135869255 C T 0.109376 1.0231e-05
9:135872063 T C 0.663353 1.4932e-05
9:135875568 A C 0.048937 -3.9368e-06
9:135875708 C T 0.891212 -4.4462e-05
9:135884573 C T 0.280757 1.3312e-05
9:135886376 C A 0.096722 -2.5604e-05
9:135889519 C T 1.447519 -6.5939e-05
9:135890079 G A 0.175427 7.3692e-06
9:135893990 T C 0.391415 -5.6785e-06
9:135898904 C T 0.655204 6.2023e-05
9:135899148 C G 0.151241 1.0331e-05
9:135902793 T C 0.624925 3.4868e-05
9:135903335 A G 0.620223 1.2893e-05
9:135906106 T C 0.025856 1.3501e-05
9:135912576 G A 0.747655 1.4002e-05
9:135924454 T G 0.161315 -1.0034e-05
9:135926017 G A 0.066953 1.9292e-05
9:135933122 T C 0.196867 9.4822e-06
9:135956640 G A 0.447359 -2.2721e-05
9:135957091 G A 0.161750 4.8639e-06
9:135957452 A G 0.887309 1.6896e-05
9:135965037 G T 0.996536 -6.1223e-05
9:135969120 G A 0.734113 2.4373e-05
9:135971842 A G 0.657458 2.1508e-05
9:135973281 A G 0.057906 6.2277e-06
9:135974079 C G 1.715513 -2.1544e-05
9:135977366 G T 0.083765 6.9387e-06
9:135978378 C T 0.450731 1.5656e-06
9:135982088 C A 0.595476 2.0516e-05
9:135992479 T C 0.054441 1.7066e-07
9:136002234 C T 1.917867 1.8443e-05
9:136006849 T C 0.040893 -1.0874e-05
9:136007358 C A 1.153988 3.4007e-05
9:136009249 C T 1.145244 3.1181e-05
9:136009412 T C 0.058987 3.7990e-07
9:136011176 A G 0.584378 1.4920e-05
9:136018156 C T 1.270065 -1.4389e-05
9:136020693 C T 0.161383 3.3258e-06
9:136022263 C T 0.082799 -1.7166e-05
9:136023229 A C 0.655384 1.4172e-05
9:136026406 T C 0.091173 2.2676e-06
9:136029138 A G 0.134228 3.4777e-06
9:136029645 T G 0.136680 2.6383e-06
9:136030458 T C 1.894364 3.8142e-06
9:136030573 A G 0.067170 -1.6494e-05
9:136031751 T G 0.948693 5.1508e-06
9:136032780 C T 0.053561 -5.2672e-06
9:136034682 C T 0.583838 4.0364e-06
9:136037161 A G 0.029011 2.0829e-05
9:136037259 A G 0.092839 1.5432e-06
9:136037742 A G 0.391017 7.5500e-06
9:136039936 T C 0.198794 -1.2500e-05
9:136040484 A G 0.045541 1.4293e-05
9:136042264 C T 0.482581 3.0216e-05
9:136043270 C T 1.290134 3.4972e-05
9:136049780 G A 0.596094 3.5165e-05
9:136050554 C T 1.538073 8.4878e-05
9:136053110 T C 0.055189 -2.1994e-06
9:136056274 C T 0.075330 4.0197e-06
9:136057146 A C 0.038282 -2.3096e-06
9:136058931 C T 0.029500 1.8825e-05
9:136061515 T G 0.141273 1.1519e-05
9:136062410 C T 0.023115 -2.0915e-05
9:136062437 T C 0.237586 3.7137e-06
9:136075549 T C 0.505227 1.5223e-05
9:136076005 C T 0.067320 -2.6319e-05
9:136081319 T C 0.212513 2.8129e-05
9:136086916 T C 1.679441 1.4599e-05
9:136100565 A G 0.051864 -5.7246e-06
9:136101999 G T 1.690368 2.8945e-05
9:136106974 A G 0.168699 2.0179e-05
9:136109740 A C 0.047254 -2.5072e-06
9:136112570 T C 0.179575 -8.6448e-06
9:136119696 C T 0.037337 -7.1407e-07
9:136131461 A G 0.120636 1.6976e-05
9:136131472 T A 0.488697 5.0510e-06
9:136131576 T C 0.037160 3.2940e-06
9:136131592 C G 0.165894 1.1625e-06
9:136131651 A G 0.140851 -1.4138e-05
9:136132873 C T 0.654306 3.1783e-06
9:136133506 G A 1.588825 1.2852e-05
9:136136770 C A 1.511286 -4.1507e-06
9:136136773 T C 0.044130 -6.1952e-06
9:136137065 G A 0.638310 3.7136e-05
9:136137547 A C 0.043916 -2.8881e-05
9:136142203 C A 0.633373 3.3035e-05
9:136142355 A G 0.680957 2.2968e-05
9:136143442 G A 0.636797 4.0432e-05
9:136147702 T C 1.072049 8.4231e-06
9:136149229 C T 0.634985 4.0852e-05
9:136154867 T G 0.418399 2.0554e-05
9:136155000 T C 0.371703 4.4464e-05
9:136160228 G T 0.518507 -2.7345e-07
9:136173609 A G 1.516314 7.2851e-07
9:136178277 A G 0.089011 1.0774e-05
9:136181848 T C 1.417559 1.7797e-05
9:136183823 A C 0.244247 -2.7967e-05
9:136187163 T G 1.396851 -4.1964e-05
9:136187620 A C 0.035593 7.0223e-06
9:136189643 A C 0.206808 3.1000e-05
9:136190948 A G 0.513955 3.4149e-05
9:136191010 T C 0.145557 -6.7607e-06
9:136198589 G C 0.857507 2.9648e-06
9:136198859 A G 0.045507 -4.3066e-05
9:136199503 A G 0.724281 1.2493e-05
9:136208044 T C 0.157616 -1.2237e-05
9:136209319 C A 0.456576 -7.7937e-06
9:136228007 T C 0.060656 2.0046e-06
9:136228865 A C 0.789962 4.2686e-05
9:136237672 A C 0.278595 8.4211e-06
9:136240909 G A 0.066769 1.4156e-05
9:136259231 C T 0.179035 2.9078e-06
9:136268084 G A 1.353871 1.9916e-05
9:136268311 G A 0.994693 7.9971e-06
9:136270538 G T 0.182390 -1.6379e-05
9:136275229 T C 0.092513 2.5746e-05
9:136277482 C T 0.171552 7.0707e-06
9:136278835 T C 0.061656 7.1321e-06
9:136278870 G A 1.209276 -4.9747e-05
9:136279935 T C 0.173428 7.9513e-06
9:136281886 C T 0.251107 -6.4162e-06
9:136284450 C T 0.953361 -3.2925e-05
9:136287582 T C 0.256401 -7.6781e-06
9:136289423 T C 0.136921 5.2513e-06
9:136291063 T C 1.033842 -9.1134e-06
9:136291361 T C 0.177872 9.0212e-06
9:136301982 G C 0.869324 2.9563e-05
9:136304497 G A 0.850673 -1.1094e-05
9:136304891 C T 0.081429 8.0612e-06
9:136310908 T C 0.215382 -1.9557e-06
9:136317767 T C 0.031319 -9.7135e-06
9:136319589 A G 0.083741 -1.7873e-05
9:136323754 G A 1.729061 -5.3868e-06
9:136323845 C G 0.615405 -7.2539e-06
9:136331819 A G 0.728239 1.8108e-05
9:136333487 A G 0.194976 -4.2282e-06
9:136337168 A G 0.184185 -5.6516e-06
9:136338598 A C 0.151452 -2.0499e-05
9:136338603 A G 0.020011 -1.2596e-05
9:136340200 G T 1.451513 1.3391e-05
9:136347832 C T 0.123675 3.3390e-07
9:136353350 A G 0.099424 -1.2527e-05
9:136356448 A G 0.030442 5.9863e-06
9:136359599 T C 0.181833 2.3082e-06
9:136360084 A G 0.143309 -2.1542e-05
9:136362672 T G 0.281012 2.6740e-05
9:136362682 G A 0.268770 -7.6859e-06
9:136368040 G A 0.340995 5.1155e-07
9:136371224 G T 1.921206 -7.8947e-06
9:136374258 T C 0.141548 2.2259e-05
9:136376405 T C 0.023350 -1.9543e-06
9:136377425 G T 0.670853 1.6983e-06
9:136380076 C A 0.630317 1.7823e-05
9:136385088 C A 1.258077 2.7548e-05
9:136385437 G A 1.476444 -7.3216e-07
9:136387799 A C 0.039897 1.9590e-05
9:136387978 C T 0.062570 -1.4806e-05
9:136388479 A G 0.048002 -6.1335e-06
9:136390941 A G 0.479137 -9.4184e-06
9:136392574 T C 0.166812 2.0314e-05
9:136398858 A C 0.170817 1.9206e-05
9:136403754 C T 1.241330 -8.6100e-06
9:136404566 A G 0.032441 2.6981e-05
9:136407091 G A 0.315575 -2.2237e-05
9:136407449 A C 0.051908 -6.1669e-06
9:136407659 C A 1.862052 -1.5050e-05
9:136407670 G A 0.124372 -1.2749e-05
9:136407901 A G 0.398881 -2.3840e-05
9:136409529 T C 1.083738 -1.2648e-05
9:136411185 G T 0.504812 3.8817e-05
9:136412638 G A 0.258706 -2.8711e-05
9:136412720 T C 0.072525 1.0182e-05
9:136413581 A G 0.260756 -3.7158e-05
9:136414531 G A 1.846964 -1.7234e-05
9:136415608 G A 1.136340 1.4847e-05
9:136416634 A G 0.712657 -2.4615e-05
9:136454117 T C 0.232833 9.4265e-07
9:136454663 A C 0.104959 -2.8601e-05
9:136454700 G A 0.848572 3.3120e-06
9:136455110 T C 0.562208 8.0645e-07
9:136455785 T C 0.114244 1.1320e-05
9:136456056 C T 0.051014 -8.2794e-06
9:136456747 T C 0.051001 -8.0204e-06
9:136458359 C T 0.848072 -7.4026e-06
9:136458771 T G 0.027882 -3.5033e-05
9:136459205 G C 0.250448 1.4040e-05
9:136459454 G A 0.209725 1.2853e-05
9:136460105 T C 0.050300 -5.0482e-06
9:136460220 A G 0.356318 -3.7800e-06
9:136461646 A G 0.080494 -7.8165e-06
9:136462401 G A 1.455267 -2.8977e-06
9:136463346 G A 0.020865 1.6574e-05
9:136465965 A G 0.077948 -2.5355e-06
9:136469537 T C 0.104160 2.1134e-06
9:136472768 A G 0.020668 1.7962e-05
9:136473321 A G 0.022571 1.3910e-05
9:136473706 A G 0.124756 2.9415e-05
9:136475183 T C 1.150412 5.2187e-05
9:136475982 A G 0.045078 1.3523e-05
9:136476093 T C 0.130737 4.5563e-05
9:136476172 T C 0.020933 1.7309e-05
9:136476906 C A 0.067643 8.4211e-06
9:136478355 A G 0.231997 1.2782e-05
9:136480511 T C 0.110168 4.4247e-06
9:136481158 A G 0.769502 4.4061e-05
9:136482973 T G 0.044391 -3.3506e-05
9:136487625 A G 0.020124 -1.3189e-06
9:136488109 G C 0.089895 1.3391e-06
9:136488144 A G 0.099785 -1.0419e-05
9:136493182 A C 1.360636 -1.9940e-05
9:136493307 C A 0.089636 2.7725e-06
9:136493802 A G 0.272322 -1.5936e-06
9:136493820 C T 0.096157 -6.3849e-06
9:136493837 T C 0.020100 -5.7316e-06
9:136493870 G A 0.046166 -3.3092e-06
9:136494566 A G 0.969463 -2.0502e-05
9:136494650 A G 0.090371 9.6442e-07
9:136498143 T G 0.367983 8.8523e-06
9:136499569 C T 0.028389 4.3093e-07
9:136499580 A G 0.055152 3.4831e-05
9:136500458 T G 0.086702 -1.5522e-05
9:136503819 C T 1.248996 4.7916e-05
9:136504598 C T 0.694968 7.9705e-06
9:136505644 C T 1.088446 1.4192e-06
9:136507444 G A 0.042365 1.3235e-05
9:136507473 A G 0.094284 -2.5881e-05
9:136507577 T C 0.034957 1.1416e-05
9:136508900 G T 0.035351 1.6492e-05
9:136508974 C A 0.074810 1.9627e-05
9:136509370 T G 0.176189 2.1434e-05
9:136510448 A C 0.029286 9.8995e-06
9:136510762 C T 0.082843 2.0718e-06
9:136511127 A G 0.141028 2.2114e-05
9:136512515 C T 1.311322 4.8254e-06
9:136513503 T C 0.036191 -2.6386e-06
9:136514143 A G 0.030925 -1.2464e-05
9:136514312 G A 0.036562 -1.0979e-06
9:136514539 G T 0.036592 -2.7751e-06
9:136515297 T C 0.240446 3.8343e-05
9:136516295 T C 0.033029 -8.3533e-06
9:136516912 G A 0.035409 -8.3745e-06
9:136517122 A G 0.029150 -1.1564e-05
9:136517151 G C 0.031666 -1.4842e-05
9:136518097 G A 1.016411 2.1826e-05
9:136519021 T C 0.326227 2.0324e-05
9:136519590 C T 0.768241 6.7899e-05
9:136520242 T C 0.078726 -3.6640e-06
9:136522274 T C 0.147430 -7.9273e-06
9:136522426 C T 0.024866 2.8075e-06
9:136522902 C G 0.025159 8.8339e-06
9:136522985 G A 0.024605 2.4484e-06
9:136523166 T C 0.024795 2.1536e-06
9:136523847 C T 0.024955 4.3333e-06
9:136525757 A G 0.023792 -6.2160e-07
9:136528721 T C 0.385332 -2.3314e-05
9:136529766 G C 0.033611 -1.2149e-06
9:136530557 T C 0.596356 1.7149e-05
9:136531839 G C 0.077013 5.0821e-07
9:136537383 T C 0.921590 -1.3611e-07
9:136537871 A G 0.087967 -2.1497e-05
9:136538798 T C 0.354088 -1.4038e-05
9:136541359 T C 0.037384 2.0048e-07
9:136543940 T C 0.689535 -1.9365e-05
9:136544529 T C 0.040604 -6.3385e-06
9:136544943 C T 0.109263 -4.2743e-05
9:136545837 C G 0.073419 1.0071e-05
9:136547602 A C 0.110450 -1.1140e-05
9:136549474 T C 0.121431 5.1195e-06
9:136553334 A G 0.061363 -4.9189e-06
9:136561367 A G 0.665148 5.5534e-06
9:136563111 T G 0.993245 8.4657e-06
9:136563926 T C 0.674276 2.2846e-05
9:136565034 T G 0.044939 -2.3369e-05
9:136566959 C A 1.838828 5.0162e-05
9:136569428 G C 1.296597 1.7876e-05
9:136579589 A G 1.275239 -8.3755e-06
9:136581419 A C 1.174941 2.6412e-05
9:136582395 G A 0.438098 2.3181e-05
9:136582482 A C 0.044898 -1.4359e-05
9:136586189 A G 0.450398 2.1827e-05
9:136591902 A G 0.025590 1.1704e-05
9:136592342 A C 0.620226 -2.1059e-05
9:136594308 T C 1.799682 5.8962e-07
9:136594870 T C 0.075714 1.5758e-05
9:136596750 T C 0.724999 5.4243e-06
9:136596858 A G 0.021188 7.5365e-06
9:136598459 T C 0.969045 3.5395e-06
9:136600773 T C 0.600371 4.8036e-06
9:136603058 T C 0.351270 2.6179e-07
9:136606978 A G 0.025754 1.4421e-05
9:136607461 G A 0.410151 -2.8382e-06
9:136612240 C A 1.447590 -3.5289e-05
9:136612426 G A 1.298130 -2.9079e-05
9:136617241 C T 0.101644 3.8159e-06
9:136618075 A G 0.900650 -2.8711e-05
9:136618716 T C 0.927268 -1.0987e-05
9:136620747 C A 0.986588 -6.2407e-06
9:136621688 G T 0.128846 1.6667e-06
9:136622634 G A 1.064821 -1.4199e-05
9:136624432 T C 0.157507 4.4362e-06
9:136630804 A G 0.892273 1.5191e-06
9:136632662 C A 0.256561 2.1269e-05
9:136633699 C G 0.025529 1.5168e-05
9:136634859 T C 0.026287 1.9860e-05
9:136637867 A G 0.045428 5.3512e-06
9:136639394 T C 0.195707 -1.8150e-06
9:136640441 T C 0.035997 -1.8010e-05
9:136641235 T C 0.841823 -7.7780e-06
9:136642678 T C 0.134456 -8.7316e-06
9:136643239 A G 0.131852 -2.3989e-06
9:136643908 A G 0.186031 2.0783e-05
9:136643994 C T 1.045663 1.8961e-05
9:136645694 G T 0.044963 -7.1564e-06
9:136647688 G A 1.901725 -1.2308e-05
9:136647817 T C 0.541048 -1.2312e-06
9:136648013 T G 1.029330 1.2408e-05
9:136648483 C T 1.768411 2.3182e-06
9:136651959 A G 1.163348 1.0025e-05
9:136652106 G A 0.040618 -8.2762e-06
9:136652224 A G 0.077594 -9.0900e-06
9:136654038 A G 0.822502 3.7115e-06
9:136658816 C T 0.979363 -7.4533e-06
9:136662928 G A 0.392931 1.8076e-05
9:136673685 T G 0.704552 -4.6831e-06
9:136679630 T G 0.070053 -1.2421e-05
9:136681696 T G 0.339037 2.7088e-05
9:136683053 A G 0.031533 8.2456e-06
9:136686242 T C 0.285976 1.9240e-05
9:136686305 T C 0.299263 1.6212e-05
9:136689874 T C 0.028525 1.7357e-07
9:136693906 G A 1.381083 2.3782e-05
9:136694511 T C 0.061663 9.1124e-06
9:136695132 A G 0.051800 1.8699e-06
9:136706838 C T 0.027722 -2.5961e-06
9:136708820 A G 0.284739 -2.1079e-05
9:136713666 C A 0.028820 -5.3654e-06
9:136717731 G T 0.099574 5.2232e-06
9:136717831 T C 0.021738 9.9601e-06
9:136718692 A G 0.037034 -1.5151e-05
9:136722093 A G 0.020236 5.5421e-06
9:136722191 T C 0.414486 -2.3811e-05
9:136723520 G A 0.451656 -1.8966e-05
9:136728398 A G 0.107037 -1.4385e-05
9:136730047 T C 0.036878 1.3651e-05
9:136734774 T C 0.288070 -2.5556e-05
9:136738334 A G 0.537743 4.1397e-06
9:136740880 T C 0.045571 -1.4428e-05
9:136741195 T C 0.060762 -2.5920e-05
9:136741349 G A 0.300031 -2.2958e-05
9:136744243 T C 0.062509 -3.3477e-09
9:136746813 A G 0.031765 1.4614e-05
9:136747832 C T 0.323860 -1.5965e-05
9:136754829 T C 0.196163 -4.7252e-06
9:136755758 T C 1.677340 -1.0109e-05
9:136757550 C T 0.071284 -2.3950e-05
9:136760390 A G 0.102097 2.8779e-06
9:136760719 T C 0.426270 1.6782e-04
9:136762351 T G 0.369296 -9.7464e-06
9:136763324 C T 1.968966 2.1301e-05
9:136766337 G A 1.436156 1.6289e-05
9:136766688 C G 0.030622 -2.0294e-05
9:136769441 G C 1.577987 2.1839e-05
9:136769537 G C 1.658855 1.0977e-05
9:136772818 T C 0.130043 -5.3928e-06
9:136773691 T C 0.087797 4.5881e-06
9:136774217 C T 1.967654 2.5893e-05
9:136775231 T C 0.375966 -2.4327e-05
9:136778201 C G 0.065321 1.3427e-05
9:136778553 A G 0.150055 1.3258e-05
9:136780308 A G 0.044174 6.4268e-06
9:136781390 G A 0.063233 9.7774e-06
9:136786196 C T 0.093417 -1.0638e-05
9:136786924 T C 0.653211 2.8690e-05
9:136790280 A G 0.055159 -7.0465e-07
9:136791111 C T 1.893429 9.5346e-06
9:136795745 A G 0.079777 -4.6947e-06
9:136799915 T C 1.847229 2.2627e-05
9:136800619 A G 0.042532 -4.2095e-06
9:136801772 C G 0.969429 2.2808e-05
9:136804211 A G 1.526904 1.8074e-05
9:136805853 G A 1.377513 1.3596e-05
9:136807238 T C 0.513173 5.4234e-05
9:136815990 G A 1.091309 -1.6010e-05
9:136817098 C A 0.869117 -6.6489e-06
9:136817186 C T 0.464406 8.2277e-05
9:136818965 T C 0.022418 -1.0999e-05
9:136824023 T C 0.456430 6.9082e-05
9:136828368 A G 0.611529 -3.4806e-06
9:136828861 C T 1.362438 1.0476e-05
9:136832577 T C 0.863215 -1.7223e-05
9:136835343 G A 0.659967 -3.8973e-05
9:136835486 C T 1.055485 -2.4432e-06
9:136835918 C A 1.369462 -4.5615e-06
9:136837777 A G 0.661191 9.3884e-07
9:136837888 A G 0.064593 7.5071e-06
9:136839028 G C 0.305535 -1.8098e-05
9:136839733 G T 0.327784 -1.0539e-05
9:136843307 T G 0.978418 -8.1127e-06
9:136845920 G A 0.227730 -2.6742e-07
9:136850906 A G 0.145138 -2.0902e-05
9:136851274 G A 0.655193 -2.4387e-06
9:136851376 T C 0.309523 -5.4424e-06
9:136852891 T C 1.020712 3.0403e-05
9:136853660 C G 0.102287 8.5416e-06
9:136862529 A G 1.692088 -1.0940e-05
9:136865879 T G 0.951145 4.3592e-06
9:136870787 G T 0.323014 1.0474e-05
9:136873660 C T 0.155460 -1.7059e-05
9:136875263 C T 0.704491 -4.3352e-07
9:136876824 C T 0.680502 -5.0632e-05
9:136887757 C T 0.172976 -6.2240e-07
9:136895818 G T 0.041294 -1.6675e-05
9:136898260 T C 0.040053 2.5812e-05
9:136898627 G A 0.532310 2.9125e-05
9:136901254 A G 0.072875 -1.1452e-05
9:136906986 G T 0.031901 -1.7252e-05
9:136909261 T C 0.772616 1.7621e-05
9:136913527 A G 0.051072 1.0689e-05
9:136915643 A G 0.069543 -3.8381e-06
9:136921639 A G 0.159819 2.7972e-05
9:136921655 G C 0.039152 -1.2373e-05
9:136922700 A G 0.514645 2.2360e-05
9:136923118 A G 0.568733 1.1311e-05
9:136928276 A G 0.218374 1.3352e-05
9:136930134 C T 0.328113 1.2517e-05
9:136930586 A G 0.656591 -2.7998e-05
9:136934924 A G 1.260001 -1.6667e-05
9:136942725 A G 0.599423 1.3145e-05
9:136944004 G C 0.329769 -6.6002e-05
9:136950691 A C 1.298076 -2.5755e-05
9:136952926 A G 0.104436 2.5785e-05
9:136955537 T C 1.351463 -1.5453e-06
9:136956065 A G 0.334852 1.0929e-05
9:136961622 A G 0.027539 -1.0592e-05
9:136961649 C T 0.703246 5.5762e-06
9:136964624 A C 0.121204 2.2887e-05
9:136973722 T A 0.036208 4.2750e-06
9:136986481 G A 1.885569 2.6815e-05
9:136986883 T C 0.214022 -1.5765e-05
9:136994887 A G 1.011556 -3.3484e-05
9:136995045 G A 1.022721 -5.7601e-05
9:136996903 T C 0.416771 4.1475e-06
9:137004265 A G 0.082650 -9.2438e-06
9:137005023 T C 0.934642 -3.1641e-05
9:137007876 A G 0.034498 1.3762e-05
9:137010773 C A 0.133606 -1.9025e-05
9:137014230 T C 0.292300 1.1474e-05
9:137014722 T C 0.228716 -1.2371e-05
9:137016220 A G 0.066371 5.2525e-06
9:137023364 A C 0.051076 2.2799e-05
9:137023943 A G 0.037925 2.6418e-05
9:137028444 T C 0.082225 -7.8388e-06
9:137029794 T C 0.415717 -1.6347e-05
9:137029841 G T 1.511677 -2.4917e-05
9:137031765 T C 0.076982 -5.6586e-06
9:137038071 A G 0.786573 -5.2469e-06
9:137038216 A G 0.027382 -3.1904e-06
9:137039543 T C 0.037398 -1.2947e-05
9:137096064 A G 1.154247 1.0548e-05
9:137100989 G A 0.318849 2.3117e-05
9:137101104 C T 0.264924 -8.5984e-06
9:137104210 T C 0.314616 3.2284e-05
9:137110907 A G 0.347860 6.4985e-06
9:137111458 A G 0.263466 5.5549e-05
9:137114063 A G 0.543805 -3.1854e-05
9:137115761 G A 0.045904 6.6448e-07
9:137118893 C T 1.553165 -3.5736e-06
9:137119281 A G 0.554222 2.5470e-06
9:137122570 T C 1.102933 1.6917e-05
9:137124237 C G 0.289118 -1.7664e-05
9:137125569 T C 0.083472 2.5266e-05
9:137127261 A G 0.056916 1.0791e-05
9:137127520 C A 0.090544 5.7278e-06
9:137128027 A G 0.049692 9.6174e-06
9:137132852 C T 0.111290 -1.5713e-05
9:137133857 A G 0.292252 -4.6629e-05
9:137134549 A C 0.442983 9.8966e-06
9:137135905 T C 0.221736 -3.0692e-05
9:137137915 T C 0.922239 6.0857e-06
9:137140972 A G 0.786209 8.0498e-06
9:137144084 C T 1.371556 1.0190e-05
9:137144852 C T 0.131165 5.1157e-06
9:137146457 A C 0.363557 -5.5850e-06
9:137147081 C T 1.160081 2.4214e-05
9:137149408 A G 0.051705 -7.7543e-06
9:137151506 A G 0.037333 -1.5305e-05
9:137153037 T C 0.184661 -6.8886e-05
9:137153374 C T 0.654976 -5.6645e-05
9:137153870 C T 1.753295 -4.1447e-06
9:137159596 G A 1.185328 -1.0918e-05
9:137161122 C T 1.108070 3.2428e-05
9:137161799 A C 0.178008 2.2200e-05
9:137162110 T C 0.895350 1.1459e-05
9:137163116 A G 0.882591 2.1202e-05
9:137167446 C T 0.140532 -2.1774e-05
9:137170828 T C 0.344490 4.3286e-06
9:137171718 A G 0.135806 1.0601e-05
9:137171766 C T 0.292310 -3.8916e-06
9:137174079 A G 0.205730 7.9417e-06
9:137175998 A G 0.059391 -6.3624e-06
9:137177276 A C 0.281305 -2.5612e-05
9:137179658 C T 0.670836 -1.0256e-05
9:137181823 A G 0.180718 2.7064e-06
9:137182099 G A 0.552502 -2.4300e-05
9:137182200 A G 0.108104 1.4486e-05
9:137186344 G A 0.422812 -2.9541e-05
9:137186524 T C 0.900861 -1.8042e-05
9:137186541 A G 0.403426 4.1410e-06
9:137186904 G C 0.065504 1.3368e-05
9:137188940 T C 0.112731 -7.2192e-07
9:137189289 A G 0.045993 -5.8391e-06
9:137191294 C G 0.057726 -1.2695e-05
9:137192171 C T 0.400203 2.8004e-07
9:137196155 A G 0.129462 9.3134e-06
9:137207422 G T 1.945093 -6.1272e-06
9:137211664 A G 0.171762 -1.0147e-05
9:137216231 T C 0.054353 -2.6887e-05
9:137216737 A G 0.268848 -5.4744e-06
9:137220075 G A 0.062730 1.0046e-05
9:137224330 A G 0.604947 4.9050e-06
9:137231945 A G 0.042158 2.8209e-06
9:137235046 T C 0.422897 -6.3558e-06
9:137236911 G A 0.052979 8.6362e-06
9:137252786 C G 0.500376 -7.2373e-08
9:137264346 C T 0.478338 4.4691e-06
9:137265279 G T 1.825545 7.6486e-06
9:137268231 T C 0.102511 6.9526e-06
9:137269456 C T 0.798166 4.1736e-06
9:137269570 A C 0.036096 1.7507e-05
9:137269607 T C 1.586143 -9.2632e-06
9:137269820 C T 1.569049 -3.8353e-06
9:137270712 C G 0.025930 3.6726e-06
9:137273550 T C 1.441416 2.4791e-05
9:137277313 T C 0.120245 1.3202e-05
9:137280939 A G 1.294078 2.9073e-05
9:137301866 G A 1.676877 4.8907e-05
9:137308242 T C 1.377958 1.7935e-05
9:137322907 G T 0.033124 1.9437e-05
9:137323202 T G 0.076374 -1.2945e-05
9:137324472 C T 0.115982 6.3535e-06
9:137325659 A G 0.135027 2.6741e-05
9:137328442 A G 0.038173 1.5491e-05
9:137330756 T C 0.098785 1.7189e-05
9:137333228 A C 1.506298 5.5565e-06
9:137333394 G A 0.053510 4.3697e-06
9:137337974 A G 0.030571 3.8855e-07
9:137339917 C T 0.172779 -1.5939e-05
9:137340479 A G 0.045758 1.3317e-05
9:137340513 A G 0.706653 -4.5092e-06
9:137341394 A G 1.971856 1.5791e-06
9:137343108 T C 0.086502 -2.6485e-06
9:137344788 T C 0.040815 -1.9406e-05
9:137351459 C T 0.343090 -1.9756e-05
9:137352272 A G 0.023999 3.1113e-06
9:137353599 A G 0.059969 -1.3669e-05
9:137353958 G A 1.858149 2.8228e-05
9:137359201 A G 0.282471 1.2457e-05
9:137359499 C T 0.067639 -2.4713e-05
9:137359698 C A 0.412024 -2.0773e-06
9:137360240 C T 1.800216 2.0294e-05
9:137366540 G A 1.468258 1.8493e-05
9:137369392 C T 0.549510 -1.3364e-05
9:137370739 C A 0.037391 2.7445e-07
9:137375254 C T 0.027171 2.1295e-06
9:137375555 G A 1.184301 -2.2503e-05
9:137380951 A G 0.392224 -4.3487e-06
9:137382265 G A 0.193287 -1.7168e-05
9:137382331 C G 0.223307 6.0796e-06
9:137382736 T C 0.061561 -1.3142e-05
9:137383810 A G 0.043834 4.6773e-06
9:137384140 C T 0.245318 -3.3397e-05
9:137388357 T C 0.200321 5.6613e-06
9:137388600 C T 0.434358 1.0771e-06
9:137394085 C A 1.046312 -2.0436e-05
9:137397592 T C 0.158680 -2.0221e-05
9:137405964 T C 0.063624 -1.5124e-05
9:137406894 T C 0.077305 -1.4028e-05
9:137408092 C T 0.110810 3.6172e-06
9:137414155 A G 0.045925 3.9901e-06
9:137418708 T C 0.142004 1.4042e-05
9:137420841 A G 0.105711 1.5298e-05
9:137422319 A G 0.532297 2.6465e-05
9:137422484 G A 1.341485 1.1272e-05
9:137426758 C T 0.145611 2.4542e-06
9:137427442 C T 1.446808 -1.3080e-06
9:137428656 A G 0.084013 -1.1070e-05
9:137429407 A G 0.715166 -1.1361e-05
9:137431960 A C 0.078485 -3.9194e-06
9:137435467 T C 0.037877 -4.7593e-06
9:137436226 A G 0.050124 -1.3733e-06
9:137436314 A G 0.632425 2.1660e-05
9:137436967 C T 1.051371 7.9856e-08
9:137437524 C T 0.819582 -8.5707e-06
9:137439905 T C 0.667392 2.2282e-05
9:137440212 C T 0.667844 2.5145e-05
9:137441165 G A 0.766878 1.6278e-05
9:137441719 T C 0.024098 -3.6542e-06
9:137443356 A G 0.127544 4.5950e-05
9:137445942 G A 1.484278 2.8476e-05
9:137449416 T C 0.053948 1.9048e-05
9:137450165 G T 0.155348 -1.7209e-05
9:137456665 A G 0.148521 -3.1080e-06
9:137459325 T C 0.021565 1.1167e-05
9:137468339 C T 0.132209 -2.9175e-05
9:137469779 G A 0.028317 -1.0029e-05
9:137475724 G A 0.033604 -7.6145e-06
9:137482396 T C 0.256302 -4.3893e-05
9:137482714 T C 0.059211 -1.3570e-05
9:137483068 A G 0.042685 2.6490e-05
9:137486886 G C 0.504224 -2.4610e-05
9:137489483 A G 0.741889 -3.3110e-05
9:137492625 A G 0.060139 2.4358e-05
9:137493634 T G 0.235581 6.0648e-05
9:137494638 G A 0.047700 1.5601e-07
9:137494787 G A 0.477474 6.6119e-06
9:137494927 C T 0.404307 6.4679e-06
9:137495629 G T 0.052738 1.1890e-05
9:137503646 T G 0.053588 4.8896e-06
9:137504132 C T 0.075853 9.5063e-06
9:137505443 G A 0.283328 -2.5263e-05
9:137506641 C T 0.659970 -9.9112e-06
9:137510047 A C 0.051674 8.6826e-06
9:137510144 A G 0.107734 4.4329e-06
9:137513953 G C 0.327022 -1.7794e-05
9:137514739 G C 0.048838 1.4995e-05
9:137514962 G A 0.357648 -3.0524e-05
9:137515158 A G 0.493722 -2.2238e-05
9:137516213 C A 0.372502 -1.9263e-05
9:137516625 C T 0.597906 -3.4454e-06
9:137517022 A G 0.644195 -2.4107e-05
9:137517298 C T 0.412531 -2.9079e-05
9:137517600 A G 0.050039 -9.0000e-07
9:137518211 G A 0.195126 -1.0429e-05
9:137518299 C T 0.525364 -3.0342e-06
9:137518733 A C 0.276657 2.6798e-06
9:137519665 T C 0.145002 -1.6887e-06
9:137520070 C T 0.069873 -1.0020e-05
9:137520800 A G 0.142626 -7.5914e-06
9:137520936 C T 0.382307 -2.8149e-06
9:137524648 T C 0.565445 1.1594e-05
9:137530254 G T 0.212163 5.8052e-06
9:137531100 C T 0.045911 -6.9799e-06
9:137538057 T C 0.781538 7.5940e-06
9:137541413 C T 0.253062 3.9768e-06
9:137543874 C T 0.763947 1.0128e-05
9:137548253 A G 0.180072 1.2520e-05
9:137554091 T C 0.057620 2.7452e-05
9:137566901 A G 1.781874 7.4780e-06
9:137576601 A G 0.038908 -1.2478e-05
9:137582087 G A 1.492981 -4.4782e-06
9:137583478 G T 0.189071 -6.4765e-06
9:137584076 T C 0.042821 -1.4790e-06
9:137585927 C T 1.130618 1.3850e-05
9:137586363 T G 1.773800 5.6756e-06
9:137587628 G A 0.970027 1.0544e-05
9:137587768 A G 1.867747 -1.0739e-05
9:137588348 A G 0.100152 2.6800e-05
9:137589279 A G 0.041247 -6.0189e-06
9:137589364 T C 0.226860 3.0095e-05
9:137591383 G A 0.579068 6.1662e-06
9:137592239 T C 0.121945 1.2601e-05
9:137592611 T G 0.538076 2.8207e-05
9:137592656 T C 0.033226 -9.0914e-06
9:137592669 T C 0.075534 3.0776e-07
9:137593099 A G 0.042267 -6.6978e-07
9:137596384 G A 1.703733 7.4671e-06
9:137598198 A G 0.956856 5.4259e-06
9:137608455 T C 0.031540 -6.2552e-06
9:137609143 C T 0.330823 -1.9093e-05
9:137610423 T C 0.580091 1.4976e-05
9:137612198 T C 0.086498 -1.9669e-05
9:137619195 T C 0.870423 9.6642e-06
9:137622415 T C 0.057355 2.0443e-05
9:137623303 A G 0.038343 1.6794e-05
9:137629431 A G 0.064226 4.7197e-06
9:137631436 A G 0.586707 -2.9927e-06
9:137633543 T C 0.611081 -6.5893e-06
9:137637160 A G 0.101678 2.0642e-05
9:137641571 C T 1.174156 -2.2203e-05
9:137642477 T C 0.237005 -1.4775e-05
9:137642654 A G 0.090466 2.1430e-05
9:137643796 G A 0.379213 -2.7162e-05
9:137645539 T C 0.468108 -1.1820e-05
9:137650824 G A 0.175033 1.5974e-05
9:137659716 T C 0.037296 -1.5680e-05
9:137668672 T G 0.624595 2.1151e-05
9:137668804 T C 0.103096 2.7886e-05
9:137670772 A C 0.981753 1.1093e-05
9:137672012 T C 0.937460 1.7962e-05
9:137673729 G T 0.054438 -1.4197e-05
9:137674331 A G 0.037660 1.4480e-06
9:137677090 G T 0.251825 4.2182e-05
9:137678038 C T 1.885460 -1.5641e-05
9:137684057 C T 1.255660 1.7545e-05
9:137684136 C T 1.112640 1.2184e-05
9:137686906 T C 1.120775 -9.7975e-06
9:137688701 G A 0.029405 -1.2874e-05
9:137690713 G A 0.978313 -1.5705e-05
9:137693017 T C 0.038775 6.4280e-06
9:137693352 C T 0.072389 -1.3330e-05
9:137694363 T C 0.114601 -3.2701e-06
9:137698013 T C 0.083738 -1.5526e-05
9:137700291 T C 0.073436 -1.0217e-05
9:137702035 T C 0.109821 7.5602e-07
9:137703125 G C 0.179453 -1.8776e-07
9:137704782 A G 1.118011 -1.3885e-05
9:137707834 A G 0.310710 2.3085e-05
9:137710274 A G 0.089429 1.8079e-05
9:137711627 A G 0.054812 1.9129e-06
9:137713649 A G 0.325390 -6.2577e-05
9:137715576 G A 0.043436 2.2725e-05
9:137717224 G T 1.391612 -3.1675e-05
9:137717380 T C 1.106214 -2.7955e-05
9:137717501 T C 0.082089 -2.5531e-05
9:137718140 A G 0.247541 1.0094e-05
9:137721933 T C 0.034916 -1.6331e-05
9:137722705 T C 0.087984 -1.3750e-05
9:137722856 T C 0.860556 5.0296e-05
9:137723135 C G 0.999952 -1.0849e-05
9:137723224 T C 0.621739 2.5981e-05
9:137725123 C A 0.025026 9.1255e-06
9:137728899 C T 1.418049 1.5052e-05
9:137730026 A G 0.528689 -1.4365e-05
9:137730577 C T 0.048906 7.4809e-06
9:137730956 A G 1.186147 2.1494e-05
9:137732240 G T 0.043140 7.3569e-06
9:137732458 G T 1.418229 -1.5555e-05
9:137733937 G T 0.247181 -5.5987e-05
9:137734882 A C 1.092448 2.0032e-05
9:137736913 C T 1.489962 -1.6180e-05
9:137736959 A G 0.076306 -8.5820e-06
9:137737408 A G 0.077856 -1.6105e-06
9:137737438 A G 0.231157 -9.7325e-05
9:137740499 A G 1.130693 2.1097e-05
9:137743134 C T 0.132518 -4.3027e-06
9:137746249 T C 0.240990 -9.1618e-05
9:137747829 G A 1.054292 2.4572e-05
9:137748229 T G 0.028331 3.0810e-05
9:137754565 A C 0.022585 2.0112e-06
9:137754738 T C 0.165395 1.5789e-05
9:137755230 A G 0.229709 5.8330e-06
9:137756496 G A 0.615606 4.0268e-06
9:137756821 A C 0.152329 7.9409e-06
9:137760092 G A 0.288091 -1.1816e-05
9:137766364 T C 0.839644 -1.1530e-05
9:137766990 C T 1.593541 -1.1554e-05
9:137774545 C T 0.692119 -8.8652e-08
9:137778239 A G 0.065297 -1.6113e-05
9:137779026 T C 0.563680 1.1349e-07
9:137779091 T G 0.226010 -8.0720e-06
9:137779875 C T 0.605675 -1.2854e-05
9:137780757 C T 0.457861 -9.4057e-06
9:137784813 T G 0.168305 4.1236e-06
9:137785122 A G 0.032842 -4.4780e-06
9:137788134 T C 0.871946 2.5595e-05
9:137788551 C T 0.117440 -1.7114e-05
9:137792519 G A 1.309958 2.4653e-05
9:137801314 G A 1.248306 -2.1339e-05
9:137801416 C T 1.246344 -2.4244e-05
9:137809685 A C 0.663496 -2.2462e-05
9:137809861 T G 0.653966 -2.2940e-05
9:137810259 T C 0.674606 -2.4707e-05
9:137810508 C T 0.140300 6.0880e-06
9:137814353 G T 0.595632 1.0627e-06
9:137818474 T G 0.027787 -1.0133e-05
9:137820418 A G 0.034396 5.2945e-06
9:137821899 G T 0.085060 -1.2978e-06
9:137822288 A G 0.110600 1.3691e-05
9:137823150 C T 0.634444 -1.7609e-05
9:137824016 G A 0.552869 1.2785e-05
9:137826662 T G 0.040067 -1.1700e-05
9:137827299 T C 0.447386 -3.4708e-05
9:137829294 G C 0.155165 -3.0195e-05
9:137831521 C T 0.937423 2.8913e-05
9:137832559 C G 0.061204 5.0088e-06
9:137836477 G T 0.531266 -1.6868e-05
9:137836809 C T 1.967046 -8.0710e-06
9:137845942 G A 0.034393 -1.5726e-06
9:137846465 T C 0.052299 -8.7295e-06
9:137847564 T C 0.663418 -4.3510e-05
9:137849470 C T 0.050090 -1.6795e-05
9:137850022 G A 0.535248 -9.1452e-06
9:137850460 A G 0.741202 3.5884e-05
9:137854865 T C 0.047213 9.8480e-06
9:137855660 C T 1.962697 -1.7414e-05
9:137859032 A G 0.060269 2.6003e-06
9:137859326 T C 1.286404 1.5307e-05
9:137859511 C G 0.035980 -2.0096e-05
9:137865056 A G 0.020358 3.2057e-06
9:137871326 A G 0.076754 1.3126e-05
9:137871975 T C 0.052017 9.1029e-07
9:137872847 G A 0.043368 2.9402e-06
9:137873099 C A 1.489051 5.5371e-07
9:137873999 G A 0.481486 -7.8906e-06
9:137875536 C G 1.116189 2.1371e-05
9:137879406 A G 0.027246 -5.9696e-06
9:137879533 C A 1.304825 -5.9829e-06
9:137881916 T C 1.572887 -9.4605e-06
9:137885669 T C 0.261569 -1.0188e-05
9:137888252 A G 1.141640 -8.9414e-06
9:137888304 A G 0.112582 9.9166e-06
9:137900735 G T 0.803426 -6.4642e-06
9:137901980 A G 0.195214 -1.7493e-06
9:137903943 A G 0.096371 3.3288e-05
9:137904288 C A 0.769264 2.1666e-05
9:137906551 A G 0.026736 3.1065e-06
9:137906597 T C 0.077319 1.8381e-05
9:137907348 C T 0.999956 -1.4777e-06
9:137907399 A G 0.182992 -1.6156e-05
9:137907804 C T 1.062587 9.4140e-06
9:137909610 A G 0.332853 1.5577e-05
9:137916198 A G 0.080685 -1.2422e-05
9:137918384 T C 0.046782 7.4860e-06
9:137919491 C T 0.530604 4.2734e-06
9:137919909 A G 0.474632 -5.9931e-06
9:137926754 T C 0.030751 1.7396e-05
9:137926858 A G 0.698511 2.2075e-06
9:137928042 T C 0.044157 -3.3137e-05
9:137929599 C T 0.067599 -1.4073e-05
9:137932668 G A 0.931742 -8.4880e-06
9:137934433 G A 1.957431 -1.4529e-05
9:137937023 A G 0.383415 -1.6715e-05
9:137939365 A G 0.061034 -1.3520e-05
9:137942413 C T 0.029735 4.1381e-06
9:137942956 T C 0.306273 -2.4506e-05
9:137946249 C G 0.031999 -1.5610e-05
9:137950659 A G 0.620631 1.0723e-06
9:137951898 G A 0.058276 1.7801e-05
9:137955691 G A 0.234584 -1.5242e-05
9:137957084 G A 1.012834 -1.2993e-05
9:137965157 G A 0.317537 -1.5520e-05
9:137969302 G A 0.325611 -3.8915e-05
9:137970849 A C 0.464939 9.3046e-06
9:137972280 C T 1.044001 9.7890e-06
9:137973336 G A 1.809824 -3.8403e-05
9:137982621 G A 0.808984 4.2032e-05
9:137986693 G A 0.030156 1.1616e-05
9:137988931 G A 0.704042 2.8738e-05
9:137994880 T C 0.041298 6.0205e-06
9:137995136 A G 0.071978 -5.0079e-06
9:137995811 A C 1.143541 -2.0515e-05
9:137996336 A G 0.025937 1.3653e-05
9:137996370 A G 0.032390 -4.2042e-06
9:137996712 A G 0.342240 3.6377e-06
9:138000934 C T 0.295428 1.9887e-06
9:138001629 G A 1.701625 -3.3983e-05
9:138002714 C T 0.253807 1.1276e-05
9:138002918 G A 0.394923 -2.6573e-05
9:138002994 C T 0.779195 -1.9474e-05
9:138003022 T C 0.025478 3.0195e-05
9:138003227 A G 0.519204 5.9204e-06
9:138003238 A G 0.582815 2.9007e-06
9:138003304 C T 0.407323 2.7491e-06
9:138004273 A G 0.363710 -6.3090e-06
9:138007761 C T 0.225238 -6.5485e-06
9:138015107 G A 0.794290 -1.8166e-06
9:138015521 C T 0.601418 -1.3467e-06
9:138017196 A G 0.214961 -6.0159e-06
9:138017448 C T 1.337055 -7.6305e-06
9:138019532 C T 0.067235 2.0709e-05
9:138020155 T C 1.363189 -6.5829e-06
9:138023352 A G 0.094729 2.8062e-06
9:138024015 C T 1.374956 -1.3135e-05
9:138027657 A G 0.765524 -3.0432e-06
9:138028677 C A 1.440682 -1.9286e-05
9:138029701 G T 1.457093 -1.7390e-05
9:138030047 A G 0.211785 1.3044e-06
9:138036164 A G 0.020090 1.2579e-05
9:138036479 C A 0.030292 1.9674e-06
9:138037896 T C 0.047584 4.6538e-05
9:138039129 T C 0.420568 2.5499e-06
9:138041065 A G 0.081422 1.2446e-05
9:138043374 T C 0.064981 -1.8020e-05
9:138044554 A G 0.089205 -2.6372e-06
9:138045318 A G 0.258291 -7.4292e-06
9:138051508 T C 0.317975 -1.7014e-05
9:138053144 C T 0.139549 -8.6785e-06
9:138056034 A G 0.466180 6.4254e-06
9:138058487 A G 0.391167 -2.1400e-05
9:138059587 A G 0.083166 1.2125e-05
9:138061252 C T 0.024778 1.1775e-05
9:138061286 G T 0.410549 1.2870e-05
9:138063608 A G 0.334226 -4.9345e-06
9:138063770 C T 0.578745 4.2650e-06
9:138065055 T C 0.196568 -2.0703e-05
9:138065853 A G 0.143982 -7.9179e-06
9:138068993 C A 0.985813 3.1066e-06
9:138072689 T C 0.320494 -1.1502e-05
9:138074372 A G 0.507359 -1.8176e-06
9:138074557 A G 0.061642 1.4626e-05
9:138074815 A G 0.098904 -2.4241e-05
9:138074968 C T 0.464776 2.5082e-06
9:138076485 T G 0.057511 -4.6428e-06
9:138077159 C G 1.321905 -2.5000e-05
9:138077858 T C 0.164970 -1.5047e-05
9:138082029 A G 0.040482 8.8525e-06
9:138082201 T C 0.151180 4.2869e-06
9:138082759 T C 0.347795 -3.6487e-05
9:138083387 A G 0.200654 -1.6066e-05
9:138084658 A G 0.065895 2.8390e-05
9:138084787 A G 0.048940 1.0169e-05
9:138084927 A G 0.715170 6.2672e-06
9:138086600 A G 0.062193 -7.1683e-06
9:138086783 G A 1.506230 -3.1265e-06
9:138087233 A C 0.483312 2.7514e-06
9:138087446 T C 0.214355 2.3907e-05
9:138093775 C T 1.139624 -9.2288e-06
9:138094794 T C 0.031438 -4.2896e-06
9:138097443 C T 0.470148 -2.6767e-05
9:138097622 C A 0.115601 -6.4842e-06
9:138100424 A G 0.031601 -2.9741e-06
9:138100852 A G 0.335457 -1.8836e-06
9:138104368 T C 0.186395 1.6162e-06
9:138110420 A G 0.024479 -7.1944e-06
9:138111998 A G 0.628012 9.9526e-06
9:138119913 T G 0.074619 1.9300e-05
9:138122322 A G 0.031268 -2.2130e-05
9:138122460 A G 0.085744 5.5121e-06
9:138126646 A C 0.536506 -4.5094e-05
9:138132848 G A 0.793682 -1.5559e-06
9:138134313 T C 0.191369 6.3863e-05
9:138137009 G A 0.039662 -2.3180e-05
9:138137715 G T 0.818959 4.6843e-06
9:138139329 A C 0.093305 4.1399e-06
9:138139807 G A 1.313712 -1.0745e-05
9:138139987 G A 1.755692 -2.9595e-06
9:138145404 T C 0.060976 -1.5672e-05
9:138148571 T C 0.731043 8.6084e-06
9:138151672 A G 0.378914 -6.3250e-06
9:138152243 A G 0.166105 -7.3932e-06
9:138152692 C G 1.430798 1.1846e-05
9:138155079 A G 0.042311 3.6805e-06
9:138155292 C G 1.303376 4.6665e-06
9:138157797 C T 1.302407 4.2904e-06
9:138159175 T G 0.045938 -1.2816e-05
9:138160296 T C 0.044425 -5.5757e-06
9:138163460 A G 0.108764 -1.1578e-05
9:138166444 A G 0.080974 9.7605e-07
9:138166966 A G 0.067871 -8.9488e-06
9:138169381 A C 1.125209 -1.4062e-05
9:138169667 T C 0.045473 -2.4324e-06
9:138169801 G A 0.076819 8.3919e-06
9:138170391 T C 0.203054 -6.8958e-06
9:138171703 A G 0.308007 2.9954e-05
9:138172227 A G 0.352973 1.6031e-05
9:138173696 C T 0.590440 1.0400e-05
9:138174202 C A 0.107676 -1.7820e-05
9:138175587 T C 0.210459 -2.1730e-05
9:138175847 T C 0.139831 -1.9365e-05
9:138180082 A G 0.894177 1.6061e-05
9:138180225 T C 1.041172 1.5254e-05
9:138180503 C G 0.242659 3.1303e-05
9:138181270 A G 1.493692 -8.2735e-06
9:138182452 T C 0.097691 3.1604e-06
9:138182565 A G 1.730312 1.6920e-05
9:138187955 T C 0.949628 1.9075e-05
9:138188447 T C 0.426504 -3.7059e-05
9:138189154 C G 0.357318 -1.7581e-05
9:138189561 C T 0.649706 -8.9116e-06
9:138190042 A G 0.036324 -9.1195e-06
9:138191389 T C 1.184304 1.5365e-05
9:138192071 T C 0.071600 -2.5184e-05
9:138194080 A G 0.431573 -1.3475e-05
9:138195529 T C 1.037194 -9.4750e-06
9:138196695 A G 0.079202 -9.2142e-06
9:138199317 A G 0.659175 1.0904e-06
9:138200843 A G 0.050851 -9.4003e-06
9:138208265 A G 0.049668 -3.5910e-06
9:138218438 T C 0.766456 1.9102e-05
9:138220060 G A 0.777533 -1.9628e-06
9:138220883 A G 0.170878 4.6538e-06
9:138221404 T C 0.776985 1.0463e-05
9:138225808 T C 0.031734 -1.2208e-05
9:138228032 G A 0.049933 -4.5976e-05
9:138238294 G A 1.786450 -4.9089e-06
9:138240654 A G 0.610720 -2.0463e-05
9:138242222 T G 1.606753 1.2476e-05
9:138243967 A G 0.115223 4.1663e-05
9:138245641 C T 0.453893 4.2880e-05
9:138248285 T C 0.098350 7.0288e-06
9:138251228 G C 1.189404 -2.4890e-05
9:138251244 A G 0.040910 -4.2305e-06
9:138258477 C T 0.340084 3.6033e-05
9:138262014 A G 0.039768 -1.5268e-05
9:138263731 T C 0.428554 4.7473e-05
9:138269063 A G 0.065297 -3.0471e-05
9:138269863 T C 0.068404 1.1961e-05
9:138271005 T C 0.448063 -1.3412e-05
9:138275776 A G 0.480283 1.2658e-04
9:138279458 C T 0.026410 1.7030e-05
9:138281357 C T 0.036344 1.1046e-05
9:138281410 T G 0.716482 -9.4033e-06
9:138281474 T C 0.034457 -1.8275e-06
9:138283101 C T 0.027447 2.1018e-05
9:138284557 A G 1.084418 2.2361e-05
9:138285959 G A 0.023115 2.0986e-05
9:138286247 A G 0.769543 -2.3474e-05
9:138290959 T C 0.031506 -1.1979e-05
9:138292176 A G 0.593497 -1.6171e-05
9:138295861 A G 0.055200 8.7571e-06
9:138296584 A G 0.169556 -2.8251e-05
9:138298164 C T 0.765875 -3.4828e-06
9:138305014 C T 0.497561 8.6617e-05
9:138305834 G T 0.410257 4.8221e-05
9:138306060 A G 0.184335 -5.7122e-05
9:138309671 T C 0.402485 4.8834e-05
9:138312366 T C 0.038272 1.0498e-05
9:138312393 G A 0.407030 4.4466e-05
9:138313969 A G 0.388624 2.9685e-05
9:138316525 A G 1.477583 -2.7155e-05
9:138317578 G A 0.597461 -1.0721e-04
9:138319305 T C 1.357094 1.2128e-04
9:138321113 A G 0.118280 -2.0139e-05
9:138322371 T C 1.963622 7.5830e-06
9:138322964 G A 0.048692 -9.2663e-06
9:138325402 C T 0.706262 1.7836e-05
9:138325937 G T 0.691119 1.6680e-05
9:138328241 T G 0.033356 8.3837e-06
9:138328476 A C 0.032951 1.5946e-05
9:138337411 A G 1.503738 6.3559e-06
9:138339580 A G 1.493460 1.1609e-05
9:138340971 C T 0.794664 -3.1981e-06
9:138342269 G A 0.073865 3.0679e-06
9:138342418 G C 1.572306 -1.7704e-05
9:138346193 T C 1.302574 -6.7132e-06
9:138349385 A G 0.096385 -8.6004e-06
9:138349788 A G 0.155073 -8.1862e-06
9:138352197 C T 0.265479 -1.2986e-05
9:138353190 A G 0.044956 -3.4237e-05
9:138355628 A G 0.853444 -1.1331e-05
9:138355864 A G 0.022809 -5.5636e-06
9:138356807 T C 1.588805 -3.5908e-07
9:138357385 T C 0.738356 -1.7249e-05
9:138357436 T C 0.178215 -3.5945e-05
9:138358914 C T 0.507495 -7.2472e-06
9:138359586 G A 0.045867 4.2620e-05
9:138363933 T G 0.412048 2.1852e-06
9:138365495 T C 1.057661 -9.3259e-06
9:138366308 A G 0.027624 8.1856e-07
9:138368659 A G 0.315266 5.1857e-06
9:138370613 T C 0.490938 -7.0563e-06
9:138375861 G A 0.414241 5.1603e-06
9:138376972 G A 0.414500 5.2209e-06
9:138377433 A G 0.344218 3.5769e-06
9:138377657 C T 0.416006 6.6281e-06
9:138377738 T C 0.036834 5.2445e-06
9:138377915 A G 0.031074 -6.5065e-07
9:138379059 T G 0.068102 2.7357e-06
9:138381229 A G 0.215124 2.5885e-05
9:138384412 C T 0.599701 1.0272e-05
9:138385278 A G 0.094862 1.9886e-06
9:138386557 C T 0.811629 -7.9683e-05
9:138387483 A G 0.785668 -8.0525e-05
9:138388426 G T 0.029939 -1.2133e-05
9:138390160 C T 0.066212 1.2496e-05
9:138391082 T C 0.123420 3.9557e-05
9:138391299 A T 0.879065 -5.2955e-05
9:138392889 A C 0.030099 -1.1211e-05
9:138395246 A G 0.031727 2.2165e-05
9:138395624 T C 0.028477 1.0135e-05
9:138395969 G A 0.128194 4.1084e-05
9:138396805 C T 0.162070 5.8270e-05
9:138405719 T C 0.309425 4.1990e-05
9:138413781 T C 0.029949 2.5146e-05
9:138415201 G C 0.852604 1.5005e-05
9:138415439 A G 0.052813 -4.4139e-05
9:138416414 A G 0.111800 2.6600e-06
9:138417830 T C 0.287013 -1.8399e-05
9:138421336 G A 0.042178 -5.9079e-06
9:138422327 A C 0.045524 -7.2012e-06
9:138423081 A G 0.063057 2.9402e-05
9:138425308 A C 0.346833 1.1129e-05
9:138425536 T C 0.094916 6.9535e-07
9:138425819 A G 0.060109 3.1480e-05
9:138428228 T C 0.407744 4.3231e-05
9:138428274 A G 0.880061 -2.5485e-05
9:138429693 T G 0.035086 -1.2713e-05
9:138436122 G A 0.024316 9.3421e-06
9:138436299 G A 1.470423 9.4207e-06
9:138437263 T C 0.038316 5.1899e-06
9:138439806 T C 0.548378 4.2043e-05
9:138439904 T C 0.550095 3.5593e-05
9:138440641 C T 1.513397 3.4393e-05
9:138444689 A C 0.339639 9.9753e-06
9:138445659 T C 0.023823 1.3751e-06
9:138446113 A G 1.480844 2.5693e-05
9:138452972 G A 0.104086 3.7405e-06
9:138456155 A C 0.057430 8.1235e-06
9:138460110 C T 0.455039 2.4464e-05
9:138463945 A G 0.055434 -6.3920e-06
9:138467959 T G 0.377020 1.6061e-05
9:138468294 G T 0.149742 9.1069e-06
9:138469768 A C 0.057481 7.6377e-06
9:138471227 C T 1.362241 -3.1426e-05
9:138472041 A C 1.142966 -5.2611e-05
9:138476234 T C 0.192124 -5.4243e-06
9:138476868 T C 1.256942 -3.3063e-05
9:138479028 A G 1.806764 -1.3207e-05
9:138482453 T C 0.552855 4.7569e-06
9:138482625 A G 1.975005 -7.0133e-06
9:138482709 A G 1.419457 -2.8819e-05
9:138483196 C G 0.110967 1.6220e-05
9:138485829 C A 0.088606 -2.7217e-05
9:138488112 A G 0.044714 7.3049e-06
9:138488800 C T 1.396232 -3.2951e-05
9:138492257 A C 1.392442 1.5508e-06
9:138496180 G A 0.456117 -3.8117e-06
9:138500876 T C 1.308344 -2.9051e-06
9:138502930 A G 1.843496 -9.7358e-06
9:138505888 G A 0.627886 5.7377e-06
9:138507857 T C 0.477029 2.8355e-05
9:138508447 A G 0.176852 7.2093e-06
9:138509533 C A 0.334430 -3.9235e-05
9:138510283 A G 0.077553 -2.5328e-05
9:138513113 C T 0.803038 6.0510e-06
9:138516119 A G 0.159180 6.9465e-06
9:138516128 T C 0.144656 7.3575e-06
9:138516190 C T 0.271513 1.7802e-05
9:138518769 T C 0.841623 -2.3947e-05
9:138526484 C T 1.161145 1.4570e-06
9:138527656 T C 0.537495 9.9529e-06
9:138527913 G A 0.553763 -2.1175e-05
9:138529722 C G 0.810161 9.6729e-06
9:138529828 T C 0.026185 9.4081e-06
9:138531959 G A 1.188020 -4.2989e-06
9:138536400 G A 0.210119 -2.4587e-06
9:138540202 A C 0.030728 3.2121e-06
9:138541144 C T 0.315765 -1.6472e-05
9:138543156 G T 1.964264 -2.5274e-05
9:138546905 A G 0.926744 -1.4526e-05
9:138549240 G A 1.944454 -3.1142e-05
9:138554840 A G 0.042515 1.0117e-05
9:138558365 T A 0.087583 3.8856e-05
9:138558808 C T 0.038319 1.5854e-05
9:138558962 T G 1.912849 -3.3408e-05
9:138560325 C T 0.028501 2.8768e-07
9:138560450 T C 1.798931 -5.1776e-05
9:138561707 G C 0.028079 8.4705e-06
9:138563736 T G 0.020906 2.1330e-05
9:138566770 A C 1.819629 -6.9606e-05
9:138567058 C T 1.848269 -6.4716e-05
9:138567339 G A 0.155178 3.5730e-05
9:138570477 C T 1.619669 -6.4466e-05
9:138576535 A G 1.869137 -4.8300e-05
9:138579029 T G 0.254762 -3.2402e-05
9:138581012 C T 0.201416 5.6737e-06
9:138583805 A G 0.922753 -4.7223e-05
9:138586198 A G 1.833953 -2.2177e-05
9:138586309 G A 1.848331 -1.6338e-05
9:138590101 G A 0.036779 8.4610e-06
9:138590138 C T 1.864840 -3.1602e-05
9:138590428 A G 0.056553 -1.4849e-05
9:138590928 T C 1.810412 -3.3962e-05
9:138591266 G A 1.835309 -2.6118e-05
9:138597446 A G 1.852257 -2.3602e-05
9:138605192 A C 0.583447 -9.3235e-06
9:138608747 A G 0.475968 2.4173e-05
9:138610259 G A 1.213155 -1.1980e-05
9:138615183 A C 0.031241 -5.2974e-06
9:138617300 C G 0.877321 -1.1767e-05
9:138620025 T C 1.885939 -3.0675e-05
9:138622955 T C 0.040390 6.9194e-06
9:138623460 A G 0.267219 1.3122e-07
9:138627093 T C 0.057477 -4.0108e-06
9:138637877 T C 0.052354 -6.5051e-06
9:138643683 C T 0.895044 -3.1270e-06
9:138643920 A G 0.576613 -1.4340e-06
9:138654773 T C 0.092965 -1.6639e-06
9:138657053 G T 0.482955 5.4429e-06
9:138659071 T C 0.031659 4.2022e-06
9:138659148 A G 0.239953 -1.1546e-05
9:138663179 G A 0.977225 -1.2762e-05
9:138664762 T C 0.033655 4.1050e-06
9:138664967 T C 0.037391 2.2007e-05
9:138665790 C T 0.350270 9.1355e-06
9:138669261 A G 1.379828 -2.0784e-05
9:138672105 T C 0.167125 -1.9841e-05
9:138675613 T C 0.029541 -2.7658e-06
9:138680255 T C 0.025832 2.5769e-06
9:138680901 C T 0.524307 -2.8067e-05
9:138692634 T C 0.359769 -1.6114e-05
9:138694001 T C 0.063560 -1.8483e-06
9:138698196 A G 0.555256 -2.0283e-05
9:138705548 A C 0.031387 -2.0937e-06
9:138705860 T C 0.054853 2.3010e-05
9:138715080 A G 0.088854 -2.1760e-05
9:138715251 G A 0.108176 -1.5739e-05
9:138718121 G A 1.732210 1.6721e-05
9:138726212 T C 0.067089 -1.9349e-05
9:138728258 T C 0.061544 -1.0035e-05
9:138742077 G C 0.363869 -2.0300e-05
9:138749392 G T 0.088664 2.0768e-06
9:138750182 T G 0.093390 -7.3202e-06
9:138754582 C A 1.967634 9.3507e-06
9:138772579 T C 0.488595 1.1995e-05
9:138775250 A G 0.033179 -1.8433e-06
9:138780509 A C 0.054615 1.8471e-05
9:138791163 A G 0.022799 -5.6742e-06
9:138793163 G A 0.032455 -1.2743e-06
9:138793954 G A 0.086689 -2.1766e-05
9:138798380 C T 0.020970 1.3879e-05
9:138800129 T C 0.285028 -1.6671e-05
9:138803846 G A 0.384299 -1.8836e-06
9:138808811 G A 0.655238 -2.7746e-05
9:138811356 A G 0.022405 1.4744e-05
9:138816252 A G 0.333213 -2.3108e-06
9:138816796 C T 1.420106 4.6569e-06
9:138816947 A G 0.379043 -1.0663e-05
9:138817142 T C 1.066157 2.4220e-05
9:138817178 A C 1.351113 -2.7060e-05
9:138823732 G T 0.028834 1.1059e-05
9:138829709 T C 0.926380 -1.5548e-05
9:138831567 C T 0.256231 -2.2628e-05
9:138834662 A C 0.555211 1.1259e-05
9:138837113 C T 1.041682 -1.8515e-05
9:138837893 A C 0.091901 -1.9798e-05
9:138838305 A G 0.623453 -2.8182e-05
9:138847781 A C 1.381416 -1.3938e-05
9:138852904 G C 0.023425 6.8444e-06
9:138855815 C G 0.064998 2.6297e-05
9:138855932 A T 0.021011 3.1058e-05
9:138860386 G A 0.022282 1.4532e-06
9:138865612 G A 0.249479 1.2136e-05
9:138865957 A G 0.036990 -6.6988e-06
9:138866686 T C 1.960742 6.1742e-06
9:138868438 A G 0.039095 -6.0583e-06
9:138874641 A C 0.685765 -1.2745e-05
9:138877783 C T 1.381970 -3.9214e-06
9:138878949 C A 0.049379 1.0363e-05
9:138884754 G T 0.647680 -6.2655e-06
9:138885523 A G 0.066269 6.9390e-06
9:138885940 A G 1.501253 -2.3279e-05
9:138887824 T G 0.172895 -5.1869e-06
9:138887967 G T 1.841850 1.3588e-05
9:138889576 G A 1.420055 -8.9747e-06
9:138890084 A G 0.630076 4.4206e-06
9:138892195 T C 0.969034 -4.8775e-06
9:138896249 C T 1.902286 6.4884e-06
9:138898063 T C 0.080035 4.1143e-06
9:138901049 T C 0.570874 -1.1983e-05
9:138902957 T C 0.066089 1.6165e-05
9:138903635 A G 0.204618 -2.2365e-06
9:138905483 C T 0.049148 -4.0723e-05
9:138906145 G A 1.443888 8.7043e-08
9:138912049 T C 0.188466 -6.7463e-07
9:138913683 T C 0.627944 -6.3803e-08
9:138947706 G A 0.652433 2.3248e-05
9:138947831 T A 1.487953 1.2337e-06
9:138950617 G A 1.627087 -1.9791e-05
9:138955037 A G 0.735664 -4.1699e-05
9:138955057 A C 0.224453 -7.9555e-06
9:138958340 G A 1.012658 -3.1085e-05
9:138959289 T C 1.927077 1.1786e-05
9:138961722 G A 0.476098 -1.1311e-05
9:138962079 T C 0.037442 1.4512e-05
9:138963576 C T 1.029283 3.0487e-05
9:138966663 A G 0.052327 -2.4043e-05
9:138970700 T G 0.081943 6.2248e-06
9:138973000 T C 0.172884 -4.2572e-06
9:138975571 T C 0.131172 -8.0622e-06
9:138976681 T C 0.126735 2.8491e-05
9:138985141 G A 0.136697 -2.3276e-05
9:138985434 T C 0.132811 -2.4791e-05
9:138990400 A G 0.430863 4.2190e-06
9:138992901 G C 0.693693 1.2341e-05
9:138993258 T C 0.901800 8.5477e-06
9:138994591 G C 0.732696 3.7582e-05
9:138995207 A G 0.084499 4.4488e-06
9:138998428 T C 0.051722 -8.3296e-06
9:139001979 G A 0.355305 -1.0610e-05
9:139004371 A G 0.061054 1.3155e-05
9:139008287 T C 0.256088 6.0996e-06
9:139011504 T C 0.349328 -1.0572e-05
9:139019262 T G 0.589176 -1.8492e-05
9:139019435 A G 0.163341 4.7765e-05
9:139020116 T C 0.046023 -1.1922e-05
9:139023453 T C 0.228060 -4.1120e-06
9:139028051 T C 1.290440 -1.3335e-05
9:139028871 A C 0.063611 -9.8037e-06
9:139034164 T C 0.046819 4.3883e-06
9:139037045 G C 0.084921 -1.1753e-06
9:139047092 G A 0.802858 -1.8749e-05
9:139047203 T C 0.110110 -2.3744e-07
9:139047766 A G 0.387563 6.1375e-06
9:139048492 T C 0.050416 -5.8536e-06
9:139050550 T C 0.069091 8.1054e-06
9:139051174 G A 0.360561 3.0108e-06
9:139051906 A G 0.265992 7.4123e-06
9:139051959 C T 0.109495 2.3127e-05
9:139053278 G T 0.881673 -2.7536e-05
9:139059275 T C 1.436003 -1.5643e-05
9:139060130 T C 0.703450 -4.5107e-05
9:139060385 T C 0.196353 2.0445e-06
9:139060656 A G 0.216110 -1.5686e-05
9:139061635 G A 1.071808 -2.6716e-05
9:139061985 A G 0.041134 -6.1625e-06
9:139064119 A C 0.192552 -3.1770e-05
9:139064605 A G 0.066786 2.6314e-05
9:139069361 C T 0.916626 -8.0078e-06
9:139072760 G T 0.048971 -3.8669e-06
9:139076694 G A 0.187034 -2.1880e-05
9:139077343 C T 0.471073 -3.2654e-06
9:139077896 G T 0.249622 -2.5151e-05
9:139079108 T C 0.210425 -1.5630e-05
9:139079412 T C 0.036133 1.0491e-05
9:139079471 A G 0.072015 1.0641e-05
9:139082155 G C 0.286506 -1.0279e-05
9:139083019 A G 0.303295 2.1926e-05
9:139086818 C T 0.329307 2.8555e-05
9:139089679 A G 1.147804 1.8452e-05
9:139091521 A G 0.041430 3.9597e-06
9:139092398 T C 0.138954 3.4599e-05
9:139092571 T C 0.037265 6.7504e-06
9:139094606 T C 0.032825 -2.9778e-06
9:139098942 A G 0.063485 7.1145e-06
9:139099451 C A 1.882801 -1.6718e-05
9:139099927 G C 0.047836 -1.9253e-05
9:139100453 T C 0.047611 1.8913e-05
9:139101583 T G 0.677996 3.0069e-05
9:139101772 A G 1.006266 1.7609e-05
9:139102144 C G 0.698405 -3.6428e-06
9:139105229 C T 0.284538 6.9716e-05
9:139107924 T C 0.054520 1.8120e-05
9:139109526 G C 1.330500 8.3597e-06
9:139110654 T C 0.638626 -2.3631e-05
9:139114421 T C 0.099992 -2.0745e-06
9:139118515 T C 0.096745 -2.0645e-06
9:139118673 C T 0.221216 4.4983e-05
9:139120319 G A 0.057134 4.9874e-06
9:139124856 A C 0.116362 -1.4406e-05
9:139126789 T C 0.219952 1.6688e-05
9:139131315 T C 0.241894 -2.2886e-06
9:139139885 T C 0.057052 1.6904e-07
9:139142808 C T 1.732009 -1.1689e-05
9:139143211 T C 0.048036 4.3003e-05
9:139145188 C A 0.096667 5.7843e-05
9:139145309 A G 0.110317 -7.2312e-06
9:139146342 C T 0.405402 2.9011e-05
9:139150629 C T 1.038503 -2.7289e-05
9:139150738 A G 0.738951 -2.6113e-05
9:139157234 T C 0.528196 3.2235e-05
9:139157653 G T 1.682678 -4.9735e-06
9:139158428 G A 0.069010 -2.6028e-06
9:139160062 A G 0.040594 1.6923e-05
9:139162130 G A 0.029844 1.4167e-06
9:139166769 T G 0.280414 2.8660e-06
9:139217089 T C 1.008921 -1.4944e-07
9:139217629 A C 0.057868 -8.3623e-07
9:139219731 A G 0.039693 1.6320e-05
9:139221574 A G 0.042566 -1.3102e-05
9:139225139 A G 0.772208 -3.1621e-05
9:139225232 A G 0.066215 -8.8704e-06
9:139226879 C T 0.965849 -3.1282e-05
9:139228229 T C 0.047781 -1.3616e-07
9:139230067 G A 0.883247 -1.6178e-05
9:139233939 A G 0.194113 3.4901e-05
9:139235606 C G 0.214393 -2.7724e-05
9:139239585 C T 1.513084 1.0128e-05
9:139242225 C T 1.134500 3.4670e-05
9:139251480 T C 1.003335 1.9903e-05
9:139252148 A G 1.336338 5.2341e-06
9:139253068 T C 0.292259 -1.9468e-05
9:139254844 T C 0.042804 1.8596e-07
9:139256468 G C 0.235128 -2.4652e-05
9:139256495 T G 0.058763 9.7819e-06
9:139257287 A G 0.047951 -6.1418e-06
9:139262205 G C 0.050062 9.4381e-06
9:139262612 A G 0.047349 1.1208e-05
9:139266496 T C 0.861457 -2.1355e-05
9:139269338 T C 0.853726 -2.3203e-05
9:139272045 A C 0.069346 1.9142e-05
9:139273339 G T 0.027726 -1.4143e-05
9:139275294 C G 0.891280 -1.8560e-05
9:139279173 A G 0.837019 -1.9152e-05
9:139279310 T C 0.059293 1.1500e-05
9:139282391 T C 0.048271 2.5261e-05
9:139283309 G A 0.063006 -1.3694e-05
9:139286060 C G 0.505737 -1.4866e-05
9:139290251 G C 0.908314 -1.9802e-05
9:139292275 T C 0.051280 1.1527e-05
9:139292762 C T 0.054401 1.4702e-06
9:139295282 G A 1.265951 -2.4529e-06
9:139296188 A G 0.040703 3.6867e-06
9:139297266 T C 0.054754 -2.0944e-06
9:139298653 A G 0.059582 1.1220e-05
9:139298732 A G 0.058406 -7.8503e-06
9:139299637 T C 0.269586 -2.2163e-05
9:139301960 A G 0.059626 1.2627e-05
9:139305140 A C 0.028117 4.3117e-06
9:139307215 A G 0.027872 -1.6981e-05
9:139310478 T C 0.024798 8.6086e-06
9:139312972 T G 0.245508 -3.0621e-06
9:139313587 T C 0.066392 -6.5014e-06
9:139315682 G A 0.997719 -6.9443e-06
9:139319682 A G 0.373576 -1.4346e-05
9:139321545 A G 0.237348 4.9553e-06
9:139322927 T C 0.572381 -1.6672e-06
9:139323311 C T 0.874717 -1.5736e-05
9:139324680 T C 0.301853 -2.0277e-05
9:139330701 A G 0.573795 -6.4707e-07
9:139335206 C T 0.295465 -2.3797e-05
9:139337522 A G 1.740485 -2.8055e-06
9:139345102 A G 0.042018 -7.1240e-06
9:139348749 A G 0.035685 9.8742e-06
9:139349009 G A 0.060969 -1.2479e-05
9:139350595 A G 0.086546 -2.1158e-06
9:139351737 A G 0.075041 -8.0634e-06
9:139351941 T C 0.039530 -1.6601e-05
9:139357640 C T 0.068687 -1.6258e-05
9:139361040 A G 0.049036 4.8243e-06
9:139366947 A G 0.030663 -8.5718e-06
9:139368681 A G 0.130665 -1.2820e-05
9:139368883 G A 0.047723 1.0829e-05
9:139368953 A G 0.551472 -6.8248e-06
9:139369079 C T 0.047037 1.1319e-05
9:139369212 A G 0.240262 6.3917e-06
9:139370217 A G 0.147899 -8.1217e-06
9:139371342 A G 0.521628 -2.3969e-06
9:139376426 G A 0.893341 -1.9611e-05
9:139389432 T C 0.049464 1.2207e-05
9:139394345 A G 0.198199 1.0053e-05
9:139398789 A G 0.040730 1.3418e-05
9:139400406 T C 0.816437 1.4144e-05
9:139402908 C T 1.058888 2.8245e-05
9:139403770 A G 0.114071 9.5811e-06
9:139404895 T C 0.190672 -7.7113e-06
9:139405475 T C 0.045690 4.9941e-07
9:139405501 G A 1.073674 6.5464e-06
9:139406499 A G 0.156919 5.0627e-05
9:139408551 T C 0.695175 1.1374e-05
9:139412197 A G 0.896628 3.8917e-06
9:139420776 T C 0.606848 1.1864e-05
9:139421259 T C 0.067772 -3.6923e-06
9:139421684 T C 0.311757 1.9673e-05
9:139425573 G A 0.748600 1.4586e-05
9:139427066 T C 0.730346 1.9540e-05
9:139428802 C T 0.749348 1.4863e-05
9:139428909 T C 0.089912 -1.8586e-06
9:139429026 A C 0.073317 8.5132e-06
9:139431874 A G 0.752479 1.2012e-05
9:139432026 C T 0.050372 -3.6016e-06
9:139437410 A G 0.696114 1.2188e-05
9:139440845 A G 1.287649 -3.6062e-06
9:139443253 A G 1.464406 -4.2752e-05
9:139443989 C T 1.887299 -1.6869e-05
9:139444563 T C 0.102056 -2.2678e-05
9:139447360 T C 0.048855 -1.1489e-06
9:139456353 A G 1.852709 -2.7535e-05
9:139457466 G T 0.050056 1.7400e-06
9:139458023 C T 1.887119 -1.8539e-05
9:139468376 A C 0.175077 2.7821e-05
9:139472084 T C 0.360296 3.3686e-06
9:139479513 A G 1.560094 -1.5701e-05
9:139482818 T C 0.060721 -6.9737e-07
9:139483954 T C 1.278568 8.9613e-07
9:139486206 A G 0.081518 2.0064e-05
9:139488892 T C 1.549320 -2.1469e-05
9:139497287 G A 0.042229 6.4318e-06
9:139498108 C A 0.047598 1.0871e-05
9:139498558 A G 0.134585 -3.5596e-05
9:139498979 T C 0.046176 2.7227e-06
9:139499969 A G 0.142412 -4.3654e-05
9:139502321 A G 1.378247 -1.8958e-05
9:139503203 T C 0.048947 2.2329e-05
9:139503936 T C 0.061867 -4.1228e-05
9:139511247 A C 1.296182 -1.3673e-05
9:139514678 T C 0.028062 6.2499e-06
9:139518167 A G 1.475231 -1.8399e-05
9:139518965 T C 1.186154 -2.7819e-05
9:139521225 G A 0.634040 1.0912e-05
9:139522735 A G 0.039261 -7.2888e-06
9:139528111 T C 1.356301 3.4029e-06
9:139534506 A G 0.091312 -1.1638e-05
9:139534703 C T 1.483445 -3.4619e-05
9:139535855 C T 0.280649 -1.2180e-05
9:139538754 C T 1.945008 -2.2450e-06
9:139544437 C A 1.183495 -1.5452e-05
9:139547695 A C 1.632819 -3.0604e-06
9:139548306 A G 1.931545 3.2166e-06
9:139555173 T C 0.264635 -2.1225e-05
9:139562391 T C 0.057671 1.1878e-05
9:139564668 A G 0.399833 3.8080e-05
9:139570580 A G 0.278309 -1.2022e-05
9:139573657 A G 0.042205 4.7782e-06
9:139574377 T C 1.394838 -1.6810e-05
9:139574660 C T 0.089500 6.2472e-06
9:139575829 C T 1.914141 -1.5956e-05
9:139580082 A G 0.206077 3.8891e-05
9:139580967 T C 0.034144 -1.3195e-06
9:139589381 T G 1.763434 8.2128e-06
9:139591685 A G 1.558451 -1.5768e-05
9:139593311 A G 0.071580 -1.7481e-06
9:139600559 A G 0.904288 -2.5906e-05
9:139615162 A C 1.231776 4.2697e-05
9:139615581 A G 0.080753 2.2956e-05
9:139617379 A G 0.741253 -1.6824e-05
9:139620373 A G 0.039071 4.8465e-06
9:139623977 G A 0.939099 1.7650e-05
9:139624985 A G 0.033855 -1.6591e-06
9:139633207 A C 0.047373 3.1970e-06
9:139634495 A G 0.310179 -2.8515e-05
9:139638567 A G 0.046343 3.0172e-06
9:139639605 T C 0.034801 -1.5964e-05
9:139646137 G A 0.022184 -1.9869e-05
9:139647697 A G 0.124046 -1.3101e-05
9:139648721 C T 1.286819 2.5410e-05
9:139649273 G A 1.642118 4.3616e-06
9:139649612 A C 0.272547 -3.2267e-05
9:139654122 T C 0.063910 -3.1520e-05
9:139655040 A G 1.275015 2.4884e-05
9:139656706 C A 1.555633 -1.3897e-06
9:139658722 G A 0.032530 2.5048e-05
9:139678029 T C 0.579680 3.5018e-06
9:139683224 A G 0.579197 2.1962e-06
9:139686439 C G 0.032315 -1.5781e-06
9:139690840 A G 1.253732 -2.0995e-05
9:139694569 C A 0.434202 -1.4770e-05
9:139694766 A G 0.045129 -8.3327e-06
9:139701108 C A 1.603632 8.2940e-06
9:139707966 T C 0.080144 5.7824e-05
9:139718388 C T 0.081337 7.4987e-06
9:139725891 T G 0.083170 5.5996e-07
9:139726239 G A 1.733661 1.2891e-05
9:139730720 C T 1.617170 1.1463e-05
9:139732331 C G 1.612590 9.4585e-06
9:139735569 A G 0.030425 -4.0729e-06
9:139744524 T C 0.067792 2.1584e-05
9:139747809 A G 0.026066 -7.6700e-06
9:139748483 A G 0.182156 1.9294e-05
9:139749554 T C 0.051891 -1.9132e-05
9:139751164 A G 0.133579 7.7738e-06
9:139759648 A G 0.066021 -1.6683e-05
9:139769863 T C 0.135286 3.7574e-05
9:139772253 A G 1.472307 2.2017e-05
9:139777729 T C 0.137968 -2.2952e-05
9:139781193 A G 0.020572 -1.0589e-05
9:139793030 T C 0.050678 -1.7103e-05
9:139793845 A C 1.552250 1.6981e-05
9:139797906 C T 1.471596 1.8664e-05
9:139801662 A G 0.021874 5.8128e-06
9:139812457 T C 0.275331 3.3202e-05
9:139815159 A G 0.085655 3.7380e-06
9:139817527 A G 1.624636 2.3946e-05
10:95844 T C 0.076404 -3.2078e-05
10:111955 G A 0.175441 9.8188e-06
10:122109 T C 0.734280 -7.2962e-06
10:127924 G A 1.660643 -8.2072e-07
10:131716 T C 0.124508 4.5966e-05
10:143882 T C 0.625751 -1.7000e-06
10:148325 G A 0.060636 -5.0065e-06
10:148410 C G 0.078390 3.1356e-05
10:151518 T C 0.169933 7.9208e-06
10:153437 C T 0.065579 2.0328e-06
10:156142 G C 0.024710 -2.6591e-06
10:162102 C A 1.170229 1.3749e-05
10:173835 A G 0.114387 3.4050e-05
10:174861 G A 0.029395 -1.2545e-05
10:177393 T C 1.379434 2.5086e-05
10:178499 T C 0.038806 -5.9092e-06
10:188805 G A 0.471018 1.0876e-05
10:200239 A G 0.033842 4.1705e-05
10:201544 A G 1.960956 5.8854e-06
10:213422 G A 1.959678 7.0176e-06
10:214721 C A 0.717050 -1.6697e-05
10:216744 A G 1.951984 2.3770e-06
10:220135 A C 0.057304 -5.4788e-06
10:224497 C T 0.024632 -6.1080e-06
10:236452 T C 0.149796 -2.7862e-06
10:248687 G A 0.054863 1.2577e-05
10:252693 C T 0.611965 1.2027e-05
10:255248 T C 0.036551 -1.5522e-05
10:255319 G A 0.035844 2.5070e-05
10:266373 C T 0.094450 4.7659e-06
10:268408 A G 1.236563 2.0038e-05
10:281482 A G 0.072362 7.1048e-06
10:287811 G A 1.924861 -1.9233e-05
10:289850 A G 0.109246 3.4106e-05
10:295334 G T 0.151346 1.0036e-06
10:318011 T C 0.030969 -2.0029e-05
10:319365 G C 0.087766 -1.0685e-05
10:320955 A C 0.031833 -1.1987e-05
10:322274 A C 0.060037 -2.6526e-05
10:326894 C T 0.707714 1.1885e-05
10:329493 A C 0.211897 -2.0535e-05
10:330643 C T 0.064600 4.4612e-05
10:330701 G A 0.030333 -7.9562e-06
10:331398 A G 1.695692 1.5240e-05
10:332199 A G 0.068282 -1.0750e-05
10:334924 A G 0.064981 -1.9366e-05
10:336607 A G 0.099849 -2.3313e-05
10:340110 A G 0.059514 8.0898e-06
10:348196 G C 0.048124 5.6451e-05
10:364012 A G 0.291735 -1.4718e-05
10:370400 T C 0.028892 -1.1343e-05
10:373048 C T 0.109909 1.7735e-06
10:374748 C A 0.021993 -4.4870e-06
10:384307 G A 0.266080 1.0714e-06
10:385140 A G 0.050892 -1.5067e-05
10:386473 C T 0.050283 5.8247e-05
10:397754 A G 0.049913 -1.0219e-05
10:401093 T C 0.066783 -1.9427e-06
10:405647 T C 0.066548 -8.5601e-07
10:408308 G A 1.065076 -2.4998e-05
10:413440 T C 1.082993 1.4378e-05
10:415242 T C 0.044789 -2.3415e-05
10:418466 C A 0.077574 -2.5579e-05
10:420172 A G 0.105962 4.9332e-05
10:420792 G A 0.293768 -1.1171e-05
10:421075 C T 0.087678 -3.8772e-06
10:423524 A G 0.020987 -8.2441e-06
10:424301 G A 0.056706 -3.7717e-06
10:424403 A G 0.027362 2.9053e-05
10:426669 C T 0.246185 2.6187e-05
10:428383 A G 0.140399 -2.7789e-05
10:430105 G A 0.047468 5.3077e-05
10:431871 T G 0.051806 3.3491e-05
10:432608 A G 0.102063 -5.4079e-05
10:434314 T C 0.034556 1.4108e-05
10:440102 T C 1.164120 3.8643e-05
10:443721 A G 0.030258 3.3197e-06
10:444997 T C 1.082378 4.2105e-05
10:450896 C T 0.030915 2.4579e-05
10:463488 G A 1.115625 -5.7191e-06
10:464319 A G 0.612777 -1.6568e-05
10:466473 A G 0.069727 4.6324e-05
10:468183 A G 0.337422 1.2155e-05
10:470000 C T 0.688525 8.4657e-06
10:471627 A G 0.036956 -3.2909e-05
10:478185 G T 0.142782 3.2034e-05
10:480161 A G 0.029109 -1.1218e-05
10:495175 A G 0.045986 3.8976e-06
10:499188 G A 0.940860 -3.6391e-05
10:500871 T C 0.058198 2.6133e-05
10:514083 T C 0.115934 1.8440e-05
10:518199 A G 0.104494 -1.9666e-05
10:520309 T C 0.991538 2.6906e-05
10:530775 A G 0.091989 1.8720e-05
10:532139 C T 0.875906 5.5314e-06
10:532162 T C 1.893620 -2.7184e-05
10:532734 C G 0.095821 9.1047e-06
10:539276 A G 0.072998 2.8688e-06
10:547715 A G 0.028480 2.7922e-05
10:548089 G T 0.148552 -1.5610e-05
10:548362 C A 0.088249 -7.1541e-06
10:550330 T C 0.087664 -2.0803e-05
10:555573 C T 0.048077 -2.2674e-05
10:557966 T C 0.105456 -1.3217e-05
10:560600 T C 1.718566 -9.9320e-06
10:565119 G A 0.122377 2.7021e-06
10:567325 G A 1.278500 4.0285e-05
10:572701 A G 0.024431 2.9250e-05
10:577285 T C 0.150741 -1.3990e-05
10:577677 A G 0.283076 5.9809e-06
10:577733 T C 0.041767 -6.0955e-06
10:583626 A G 0.024435 2.8875e-05
10:589196 T C 0.150653 -1.5997e-05
10:595674 A G 0.112045 2.0514e-05
10:596939 A G 0.110348 2.2048e-05
10:599621 G T 1.184910 -2.8038e-05
10:606500 A G 0.024356 2.9811e-05
10:609011 A G 0.086675 -7.9764e-06
10:609945 C T 0.099656 4.4376e-05
10:611400 G A 0.052459 3.0113e-05
10:615223 C T 0.068088 6.2704e-07
10:616309 C T 0.132087 1.1142e-05
10:618409 T C 0.230253 1.5184e-05
10:622215 G A 0.144074 4.1850e-05
10:629266 C T 0.122856 -1.6110e-06
10:635466 C T 0.028742 7.7764e-06
10:636509 A C 0.054989 1.0582e-05
10:638859 C T 0.543547 3.2385e-05
10:641108 A C 0.699204 -2.7574e-05
10:641961 C T 0.191519 -1.5123e-05
10:643995 A G 0.056002 1.8801e-05
10:646219 T C 1.767418 -1.3361e-06
10:652094 C A 0.076380 2.0967e-06
10:655514 C T 0.051154 4.0785e-06
10:659338 A G 0.029864 -5.5259e-06
10:659398 A G 0.114717 4.8256e-05
10:661371 T C 0.027549 2.6487e-05
10:666252 T C 0.087253 -3.4335e-06
10:667171 C T 0.124189 -2.7299e-05
10:669178 T C 0.042562 -1.0506e-05
10:670083 A G 0.057630 -1.1514e-05
10:671601 A G 0.080501 9.0962e-06
10:671650 C A 0.173714 -1.7462e-05
10:677855 G A 0.025257 2.0639e-05
10:680133 G C 1.206097 1.6741e-05
10:685891 A G 0.063267 1.9802e-05
10:705114 T C 0.091822 4.6252e-06
10:742145 C G 0.198777 1.1477e-05
10:743027 G C 0.111535 -2.2262e-05
10:743730 G A 0.057117 -1.3135e-05
10:747115 G T 0.796436 -8.5312e-06
10:747384 A G 0.078940 -8.0128e-06
10:748704 T G 0.177678 -5.4231e-06
10:749238 T G 0.947340 -8.5654e-06
10:752193 C T 0.785743 -1.8034e-05
10:752398 C G 0.596193 -1.4739e-06
10:757099 C T 1.605389 1.3995e-05
10:757100 A G 0.380246 1.0409e-05
10:758709 T G 0.115859 -2.7159e-05
10:759268 G A 0.169872 -5.1774e-05
10:759450 T C 0.048056 -3.4781e-05
10:762872 G A 1.680267 -2.7725e-06
10:765028 T C 0.047394 3.2255e-05
10:765769 G A 0.376677 9.1871e-06
10:766378 T C 0.993530 3.4251e-06
10:767235 A C 0.123271 -3.1068e-05
10:768229 T C 1.456957 1.6508e-05
10:776557 C T 1.122574 3.1026e-05
10:778949 A G 0.445819 1.4648e-05
10:781124 T C 0.987200 9.8642e-06
10:785227 G A 0.417199 1.6581e-05
10:786554 T C 0.059660 -2.6889e-05
10:787550 A G 0.044772 3.4098e-05
10:788514 T C 0.978544 2.4276e-05
10:788524 A G 0.057790 1.0619e-05
10:788658 A G 0.525429 -1.8076e-05
10:790715 T C 0.030826 -1.7614e-05
10:796297 A G 0.361211 8.8341e-06
10:798772 C A 0.059303 -3.4445e-05
10:804315 T C 0.559798 -9.3814e-06
10:806278 T C 0.290610 -6.8703e-05
10:806728 C G 0.071869 -1.2283e-05
10:813426 T C 0.372287 -7.8351e-07
10:813646 C A 0.547079 -1.9621e-06
10:817074 G T 0.021147 -6.7503e-06
10:819548 T C 0.031751 -1.6909e-05
10:820994 G C 1.496112 -2.4974e-05
10:824693 C T 0.226551 -1.0054e-05
10:831747 T C 0.238882 8.9979e-06
10:832144 A G 0.094726 1.7697e-05
10:834447 T C 0.093740 -2.2851e-05
10:834736 A G 0.782867 3.8683e-06
10:837079 T C 0.801117 -1.8073e-06
10:837450 A G 0.447529 1.9558e-06
10:851518 T C 0.034478 2.6153e-05
10:852629 T C 0.912152 6.1300e-06
10:858022 T C 0.533181 5.2971e-06
10:863329 T C 0.853984 1.1198e-05
10:871745 T C 0.048090 -6.5172e-06
10:874901 C G 0.090231 6.7740e-07
10:876026 A G 0.020627 6.2712e-06
10:885884 C A 0.035100 -1.5784e-05
10:893344 C G 0.076346 -1.6208e-05
10:921122 T C 0.021517 7.1873e-06
10:935601 C T 0.409240 1.2995e-05
10:936103 A G 0.229590 -8.8209e-06
10:942059 T G 0.034913 2.6853e-05
10:944496 C A 0.832192 -9.6939e-06
10:954276 T C 1.744830 -2.0654e-05
10:975652 C T 0.058946 -9.8109e-06
10:987613 T G 0.815050 -4.4345e-06
10:988262 G A 0.113163 -1.9611e-05
10:990143 T C 0.432145 9.1125e-06
10:992179 T G 0.307786 -1.4431e-05
10:1006099 T C 0.123097 -1.7516e-06
10:1011958 C T 0.390102 -5.0355e-06
10:1013564 T C 0.022551 6.2493e-06
10:1014661 G A 0.029997 6.3542e-06
10:1015247 T G 0.042508 -1.6085e-05
10:1018585 G T 1.050940 9.3965e-06
10:1021310 A G 0.047958 -1.4578e-05
10:1029278 T C 1.049719 1.0718e-05
10:1041020 C T 0.062972 -3.8293e-06
10:1042823 A C 1.402709 1.1823e-05
10:1049757 T C 0.342267 -8.2678e-06
10:1056322 G A 0.091316 -2.1422e-06
10:1058032 C G 0.089660 -1.6014e-05
10:1060218 A G 0.178803 -4.6898e-07
10:1062475 G T 1.059609 1.3226e-05
10:1063527 T C 0.054883 -7.8135e-06
10:1065710 T C 0.153359 3.0153e-05
10:1066594 C T 0.047853 -1.4865e-05
10:1066710 T C 0.198193 -5.7919e-06
10:1067665 T C 0.855072 -5.7293e-06
10:1078782 C A 0.444262 -1.6740e-05
10:1079372 G A 0.190237 4.4616e-06
10:1084360 C T 0.970575 1.5286e-05
10:1090469 T C 0.412235 -1.2818e-05
10:1094909 G C 0.064304 8.8891e-07
10:1097345 T C 0.062305 -1.0893e-05
10:1100200 G A 0.090021 -1.2969e-05
10:1103590 G A 0.470311 -3.2291e-06
10:1107900 T C 0.046513 8.0088e-06
10:1116997 G A 0.099078 -1.4139e-05
10:1128950 A G 0.275348 1.3993e-05
10:1130756 G A 1.328661 -2.0749e-05
10:1135519 T C 0.043412 1.4342e-05
10:1142424 G A 0.431182 -3.5999e-07
10:1143827 T C 0.955058 -7.3626e-06
10:1145899 C T 0.038401 2.4423e-05
10:1150130 C T 0.032190 1.2384e-05
10:1156165 C T 1.862868 -2.0619e-05
10:1158286 A G 0.045874 -2.6259e-07
10:1162892 G A 0.078651 -1.6207e-05
10:1164759 G A 0.086434 -2.7814e-06
10:1166025 C T 0.045167 3.8909e-06
10:1169992 T C 0.067282 1.6950e-05
10:1173641 G A 1.244393 2.5566e-05
10:1175939 T C 0.922294 1.4111e-05
10:1176902 T C 0.049488 4.5704e-06
10:1182123 C T 0.922623 -6.0395e-06
10:1192804 C G 0.053000 8.3918e-06
10:1194475 T C 0.084843 1.0759e-05
10:1197446 G A 0.170763 8.7084e-06
10:1197752 T C 0.364033 7.5932e-06
10:1199671 T C 1.154604 6.7096e-06
10:1202070 T C 0.037041 2.7835e-05
10:1203846 C T 0.036521 3.8528e-06
10:1206798 T C 0.120082 -1.4554e-07
10:1208686 G C 0.026842 -1.8403e-06
10:1211558 T C 0.226479 2.5726e-06
10:1218501 A G 0.038714 -3.6793e-06
10:1224336 C T 1.636511 2.3291e-06
10:1224429 C T 0.505506 -1.1130e-05
10:1225399 T C 0.224262 2.2526e-06
10:1227597 G A 0.636420 -2.7482e-05
10:1228575 A G 0.027324 2.6873e-06
10:1229915 A G 0.132243 2.0437e-06
10:1241920 A G 0.046472 -1.4739e-05
10:1242220 G T 0.471712 -2.3457e-05
10:1244483 C G 1.580251 1.6301e-05
10:1244928 G A 0.022129 7.2127e-06
10:1245146 A G 0.040876 2.4327e-05
10:1247044 C T 0.461353 1.4076e-05
10:1250227 T C 0.275705 4.0596e-06
10:1254141 T C 0.520639 -1.8402e-05
10:1254544 G A 0.036198 2.1148e-05
10:1256522 A G 0.068700 2.9388e-06
10:1257798 A G 0.323925 -1.3510e-05
10:1258412 A G 0.023904 -1.7554e-05
10:1259379 T C 0.269103 7.8420e-06
10:1266977 T C 0.028796 2.0080e-05
10:1276615 T C 0.037075 1.3244e-05
10:1276946 T C 0.069322 3.6295e-06
10:1278028 A G 0.737659 -2.8330e-06
10:1284672 A G 0.696185 9.1400e-06
10:1286153 G A 0.204635 -3.2582e-05
10:1286740 T C 0.277867 6.8665e-06
10:1289745 T C 0.042076 -2.8177e-05
10:1296826 T G 0.021171 -1.1260e-05
10:1306745 A G 0.652202 8.6594e-06
10:1313291 A C 0.059062 -9.8722e-07
10:1314548 C T 0.378016 7.3406e-06
10:1315045 A G 0.658542 7.0895e-06
10:1315374 T C 0.033821 9.4197e-06
10:1321404 A C 0.294044 4.1809e-06
10:1325261 A G 1.082181 7.9739e-06
10:1325501 A G 0.069509 -2.5402e-05
10:1328178 T C 0.055336 9.8788e-06
10:1332768 G A 0.631432 -1.8616e-05
10:1333929 A G 0.137526 -1.2838e-05
10:1334770 A G 0.044119 1.4881e-06
10:1335849 G A 0.982477 -5.6029e-06
10:1337012 G C 0.470580 -1.7010e-05
10:1338152 T C 0.417193 1.7643e-05
10:1338734 G A 0.560845 -1.1793e-05
10:1339022 T C 0.188211 3.1393e-05
10:1340173 G T 0.045282 -1.5366e-05
10:1341912 A C 0.053707 -1.1980e-06
10:1342224 T C 0.027250 3.2995e-06
10:1342788 G C 0.081327 1.6221e-05
10:1343614 C T 1.021262 6.0292e-06
10:1343663 A C 0.189163 2.5942e-05
10:1350663 T C 0.037021 4.7974e-06
10:1352152 G A 0.040896 -8.3368e-06
10:1353319 G A 0.127660 -5.0958e-06
10:1353714 T C 0.301540 1.2551e-05
10:1355218 A G 0.648560 -3.5665e-05
10:1356275 T C 0.064365 2.0484e-05
10:1361047 T C 0.097293 1.4704e-05
10:1363989 A G 0.070485 2.4961e-05
10:1368024 A C 0.309115 1.8780e-05
10:1368031 C T 0.040873 8.3422e-06
10:1377825 A G 0.109236 1.5021e-05
10:1380128 G A 1.826711 2.8220e-05
10:1381224 C T 0.860971 -3.0956e-05
10:1383260 A C 0.030904 -1.0475e-05
10:1388302 T C 0.101107 5.5922e-06
10:1396752 G A 1.011617 -3.1740e-05
10:1397328 C T 0.089932 -3.5510e-06
10:1397369 A G 0.051643 -7.4841e-07
10:1401546 T C 1.468400 -5.6154e-06
10:1404665 C G 0.027413 -5.6113e-06
10:1405164 A G 0.489697 3.0870e-05
10:1406364 C T 0.666800 -4.1040e-06
10:1407530 G C 0.220139 1.5191e-05
10:1410875 T G 0.260889 2.1281e-05
10:1412159 T C 0.103681 1.0972e-05
10:1413338 A G 0.756097 1.6490e-06
10:1414745 C T 1.670414 2.4207e-05
10:1415677 T C 0.047485 -1.6348e-06
10:1417599 T G 1.218360 -9.1914e-07
10:1417738 T C 0.108312 1.6247e-05
10:1420963 C T 0.873394 -1.5307e-05
10:1421326 T C 0.027709 9.2730e-06
10:1430022 A C 0.268222 2.4489e-05
10:1436655 T C 0.093533 -1.4456e-05
10:1438448 T C 0.047091 3.9030e-06
10:1438597 C A 0.723312 -1.7005e-05
10:1441443 A G 0.061340 1.8183e-05
10:1442901 T C 0.062258 3.4929e-06
10:1447105 T G 0.580605 -2.8447e-06
10:1450119 A C 0.100897 1.8604e-05
10:1452786 A G 0.709427 -9.3864e-06
10:1453828 A G 0.061248 -1.3574e-05
10:1453957 T C 0.083887 -4.5600e-05
10:1454457 A G 0.228162 -1.6229e-05
10:1454864 T C 0.348937 1.9597e-05
10:1454914 T C 0.101899 1.8656e-05
10:1455695 C A 0.069353 2.2713e-06
10:1456118 T C 0.630171 -2.9315e-07
10:1460342 A G 0.085594 -2.3868e-06
10:1463208 T C 0.088287 4.0996e-06
10:1464892 C T 0.586748 -1.9901e-06
10:1467320 A G 1.969170 1.3606e-05
10:1469237 G C 0.107176 -4.8980e-06
10:1484722 A C 0.848980 2.5581e-06
10:1484759 C T 0.159373 2.0376e-06
10:1488638 G T 1.869906 -4.1075e-06
10:1489054 T C 0.157228 3.7489e-06
10:1493513 C T 0.289206 2.7828e-06
10:1495694 C A 0.041213 -2.2286e-05
10:1499962 T C 0.151683 1.1182e-05
10:1500271 G A 1.487674 1.5830e-07
10:1503838 A G 0.789945 -1.5299e-05
10:1505197 A G 0.475373 -2.3371e-05
10:1507146 T C 0.333499 -1.3496e-05
10:1508048 C A 0.703960 4.3654e-05
10:1509044 T G 0.231287 -2.7582e-05
10:1510172 G T 0.192661 3.6028e-06
10:1512642 T C 0.059952 -8.6400e-06
10:1512856 T C 0.402716 -8.1543e-06
10:1513349 G A 0.242839 -2.6314e-05
10:1513516 A G 0.132719 -7.0457e-06
10:1514105 C G 0.871796 -1.3137e-05
10:1514567 T C 0.023224 -4.3984e-06
10:1516817 G T 0.784761 -6.8395e-06
10:1517824 T G 0.068724 -1.4387e-05
10:1519151 G A 0.901987 -2.8413e-05
10:1519296 T C 0.037520 4.5583e-06
10:1519333 A G 0.407170 4.2067e-06
10:1524896 T C 0.637151 4.9432e-05
10:1528640 T C 0.423767 3.6787e-05
10:1530834 G C 0.112711 -2.9865e-05
10:1542977 G A 0.401760 1.3796e-05
10:1544792 T C 0.154345 -1.4382e-06
10:1548918 T C 0.151697 1.3198e-05
10:1556684 T C 0.503004 -1.5504e-05
10:1556918 T C 0.324788 -7.2424e-06
10:1560140 T G 0.059021 7.3319e-06
10:1562364 C T 0.862226 1.9807e-06
10:1575653 G A 1.669207 4.2944e-06
10:1582085 T G 0.678513 -2.5062e-06
10:1582418 A G 0.144632 -2.6189e-05
10:1591971 A G 0.798945 8.1702e-06
10:1593031 C A 1.976626 -1.9352e-06
10:1595155 T C 0.835435 -5.5025e-06
10:1596552 C G 1.940058 -9.6885e-08
10:1600269 C T 0.476679 -7.9654e-07
10:1602046 C T 1.786267 9.4915e-06
10:1602151 T C 0.662166 -8.2460e-06
10:1602191 G A 0.475115 5.7068e-08
10:1604022 T C 0.065838 8.6534e-06
10:1609456 A G 0.079080 -5.9573e-06
10:1610839 T C 0.650682 -3.5401e-05
10:1612272 G T 0.593616 -1.2035e-05
10:1617668 C T 1.281284 -1.8101e-06
10:1618717 T G 0.667912 9.9292e-07
10:1619193 A C 0.613593 -2.6827e-06
10:1622632 C G 0.648598 -6.1340e-06
10:1624183 A G 1.248105 8.4271e-06
10:1624284 A G 1.668881 4.6577e-06
10:1625743 G A 0.364012 -4.0487e-06
10:1626377 T G 0.218690 1.5770e-06
10:1630610 G A 0.047819 -7.7286e-07
10:1630821 T C 1.558312 1.4038e-05
10:1632806 G A 0.042981 -3.3868e-06
10:1635920 T C 0.457874 -9.8282e-06
10:1639362 G A 0.438468 -2.5876e-06
10:1644610 C T 0.023972 1.5911e-06
10:1646899 T C 0.533864 4.2200e-05
10:1646959 G A 1.863752 8.6582e-06
10:1647948 T C 0.436211 -2.9853e-05
10:1651416 A G 0.102338 -1.2487e-05
10:1652736 A G 0.020440 -1.8647e-06
10:1652859 C T 0.020185 9.4913e-06
10:1655037 T C 0.270310 -1.0367e-05
10:1655428 G T 0.366525 -3.7968e-06
10:1658240 C T 0.386070 2.0764e-05
10:1658278 T C 0.030632 -2.6146e-05
10:1660257 T C 1.355526 -6.3129e-06
10:1669693 T C 0.311094 -1.4303e-05
10:1670485 T G 0.036164 3.0456e-05
10:1672126 G C 0.672135 4.3052e-05
10:1674342 C A 0.042790 -4.0383e-06
10:1675929 T C 0.041930 1.2150e-06
10:1676417 G A 0.141470 -1.1849e-05
10:1676531 G T 1.950733 -2.7622e-05
10:1685231 C A 1.222597 -4.5468e-06
10:1685831 C A 0.718389 -4.1552e-05
10:1687382 T C 0.040142 8.2145e-06
10:1691338 G A 0.057477 -1.0132e-05
10:1691755 C T 0.030748 -8.6149e-06
10:1692433 T G 0.499186 3.2492e-05
10:1700793 T C 0.069713 -2.8465e-06
10:1705508 G A 0.480296 3.6434e-05
10:1710729 A G 0.569358 4.7159e-07
10:1714006 T C 0.631405 -3.6482e-05
10:1716614 G A 0.735589 -1.4951e-05
10:1719372 A G 0.124872 -4.4350e-06
10:1720319 A G 0.142048 2.6276e-06
10:1720840 A G 0.301612 1.5216e-05
10:1722488 G A 1.940663 5.5693e-07
10:1723023 A G 0.094950 1.4688e-05
10:1726211 T C 0.109746 -2.5663e-05
10:1726707 T C 0.084897 1.6229e-05
10:1727865 A G 0.190546 -6.9488e-06
10:1731871 C G 0.978455 1.7548e-05
10:1735201 C T 0.151346 2.7438e-06
10:1735543 A G 1.166999 -3.1108e-05
10:1736367 C G 0.149415 1.7034e-05
10:1736632 G T 0.343226 1.2917e-06
10:1736783 T G 0.102423 1.0492e-05
10:1737156 T C 0.028715 2.7422e-05
10:1740090 T C 0.046802 -1.7088e-05
10:1740278 A C 1.520152 -1.6441e-05
10:1745136 T C 0.292674 4.3382e-06
10:1745303 T C 1.399098 -1.0205e-05
10:1746219 G A 1.577378 1.3825e-05
10:1746952 G T 1.061809 -2.5089e-05
10:1748045 G A 0.195435 2.3912e-05
10:1750763 A G 0.160254 -6.5991e-06
10:1754055 C T 0.215443 2.7905e-05
10:1756420 T C 0.067007 1.4236e-05
10:1757289 G C 0.570762 7.3403e-06
10:1758621 G A 0.065746 -1.9297e-06
10:1758815 G T 0.136649 5.9373e-06
10:1762688 C T 0.031527 9.5805e-06
10:1765025 T G 1.355740 3.3466e-06
10:1765793 A G 0.026682 2.1635e-05
10:1765862 T C 0.303278 -2.2122e-05
10:1769782 A G 0.061034 1.5509e-05
10:1771575 A G 0.023302 3.4286e-06
10:1771798 G A 1.197156 -6.9673e-05
10:1774990 G T 0.131359 -2.5199e-06
10:1776484 A G 0.648996 8.9705e-05
10:1778133 T C 0.120663 -4.6416e-06
10:1784721 C G 0.035790 -2.1179e-06
10:1789247 G A 0.044119 -2.6933e-06
10:1795194 C T 1.243271 -3.0115e-05
10:1796348 C T 0.063067 -1.4462e-05
10:1799707 G A 0.020538 -3.2391e-06
10:1817215 A G 1.160380 -3.4858e-05
10:1817420 C T 0.046027 -2.2130e-05
10:1818167 T A 0.082116 2.1892e-06
10:1820854 G A 1.462967 -1.8543e-05
10:1821006 A G 0.086145 -7.4378e-06
10:1822101 A G 0.242866 1.1302e-05
10:1828068 G A 0.074466 -6.1941e-06
10:1831369 A G 0.312172 1.5787e-05
10:1831930 C T 0.204958 -5.2342e-06
10:1832498 T C 0.651620 1.2703e-05
10:1836255 A G 0.045816 -2.5264e-05
10:1837342 A G 0.181581 -3.7760e-05
10:1840995 T C 1.233088 -2.4283e-05
10:1854672 C T 0.110093 -1.7033e-07
10:1854773 T C 0.032519 2.9096e-05
10:1861125 C G 0.382075 2.7117e-05
10:1864602 T G 0.054819 -1.2763e-05
10:1868187 C A 0.315701 -1.2766e-05
10:1870207 T G 0.087365 -2.9213e-06
10:1871131 G A 0.055754 1.4568e-05
10:1872265 A G 0.471858 1.0499e-05
10:1874736 T C 0.322453 -1.1838e-05
10:1875715 G C 0.226996 -3.0233e-05
10:1876658 T C 0.058018 7.4058e-06
10:1877057 T C 0.022922 -1.5635e-06
10:1877251 C T 0.249965 -3.0044e-05
10:1877295 A G 0.037187 2.8397e-05
10:1878529 T G 0.142221 2.7191e-05
10:1880612 A G 1.191515 -7.5552e-06
10:1884825 A G 0.095161 -8.3490e-07
10:1886251 T C 1.542812 2.2116e-05
10:1890377 C T 1.205784 -9.9030e-06
10:1898756 A C 0.710706 9.0702e-06
10:1900808 T C 0.045078 1.9517e-05
10:1901045 A G 0.181908 -2.0335e-05
10:1902516 G A 0.187847 -1.5343e-05
10:1903614 A G 0.076986 -3.8341e-05
10:1911598 A G 0.496099 -2.8716e-05
10:1913123 G A 1.164109 -8.8044e-06
10:1922296 T C 0.602778 3.3157e-05
10:1924785 T C 0.999303 -8.0062e-06
10:1935387 C T 0.558526 1.2128e-05
10:1943323 C T 0.083996 -7.9178e-06
10:1946183 C T 0.131386 -5.3095e-07
10:1947911 G C 0.073446 3.3633e-06
10:1953982 T G 0.129047 1.1161e-06
10:1954345 G A 0.030490 -6.5930e-06
10:1963971 A C 0.063781 -1.3858e-05
10:1967855 T C 0.326760 -2.0436e-05
10:1969488 T C 0.036249 1.4765e-05
10:1972020 T G 1.560097 -1.0745e-06
10:1977135 A G 0.681256 4.5830e-06
10:1979251 T C 0.880843 3.9156e-06
10:1982996 G A 0.096875 7.2746e-06
10:1985157 C T 0.079563 5.5923e-05
10:1987336 G A 0.351569 -1.2333e-05
10:1991976 T G 0.106588 -3.4984e-05
10:1992646 T G 0.299147 7.5741e-06
10:1993899 G T 0.106904 -5.1382e-06
10:1997959 G A 0.356036 2.0711e-05
10:1998614 A G 0.027287 8.2220e-06
10:1998657 C T 0.026733 2.8059e-06
10:2000068 T C 1.886599 -1.2685e-05
10:2001388 T C 0.081654 8.7438e-06
10:2002489 A G 1.684408 -4.4129e-06
10:2005553 G A 0.104789 4.8365e-06
10:2008872 G A 0.033281 -1.2492e-05
10:2011233 G T 1.639024 1.3281e-05
10:2015170 C T 0.061897 -3.6606e-05
10:2019373 T C 1.394495 4.9779e-06
10:2020938 G T 0.050834 -9.4531e-07
10:2024591 C T 1.217204 1.8100e-05
10:2034196 C A 0.047822 -3.2365e-06
10:2042174 T C 1.309275 9.8272e-06
10:2043341 G A 0.165503 6.3981e-06
10:2045821 C T 0.710787 -9.2460e-06
10:2048903 G A 1.394539 1.2940e-05
10:2052498 T A 0.089436 -3.1872e-06
10:2055084 C T 0.062900 -1.9987e-05
10:2056743 G A 1.741325 -1.0466e-05
10:2058214 A G 0.096725 4.0527e-05
10:2063806 C T 0.843635 -1.3392e-05
10:2065094 T C 0.150694 -3.7840e-07
10:2068505 T G 0.032247 1.3796e-05
10:2072496 C T 1.425450 2.4330e-05
10:2073737 A G 1.403474 2.4837e-05
10:2081924 T C 0.565751 2.2951e-05
10:2083538 C T 0.022922 7.9068e-06
10:2084726 T C 0.057035 -2.5256e-06
10:2085440 A G 0.031877 1.3227e-05
10:2086264 T C 0.029014 -7.3002e-06
10:2086801 G A 0.057015 2.7325e-07
10:2086923 G A 1.429037 1.4335e-05
10:2087246 G A 0.150350 8.0720e-06
10:2091021 A G 0.096004 2.0659e-06
10:2094635 A G 0.630273 1.9009e-05
10:2095116 A G 0.963758 1.8031e-05
10:2096330 T C 0.020984 -6.2496e-06
10:2096904 A G 0.738472 2.5480e-05
10:2098890 G A 0.122819 -1.4896e-05
10:2099091 A G 0.848647 -7.3513e-06
10:2100757 A C 0.595812 2.3719e-05
10:2105674 G A 0.052823 6.8318e-06
10:2106207 T C 0.052425 -1.0987e-05
10:2106619 A C 0.649461 2.3022e-05
10:2108110 G A 0.115485 3.9379e-05
10:2108182 C A 0.782364 -1.2178e-05
10:2110955 G A 1.946096 -2.1697e-05
10:2113191 G A 0.202680 -1.7060e-05
10:2116784 A G 0.130839 2.3576e-05
10:2119411 T G 0.662785 1.4128e-06
10:2119422 G A 0.078767 1.6899e-05
10:2125472 A C 0.054193 -2.0112e-05
10:2125479 C T 1.944811 -1.7995e-05
10:2127105 C G 0.077445 1.1546e-05
10:2128340 C T 0.068143 1.9573e-06
10:2129920 G A 0.128969 2.6349e-05
10:2134720 A G 0.065096 1.3706e-05
10:2136063 T G 0.981400 -3.4691e-05
10:2142589 C T 0.163314 -7.0580e-06
10:2149879 A G 0.636498 -5.2183e-06
10:2154862 G A 0.354941 2.3776e-05
10:2155051 A G 0.089857 2.1753e-05
10:2160519 T C 1.539474 1.7196e-05
10:2165018 C T 0.531192 9.2360e-06
10:2167016 T C 0.040995 5.3798e-06
10:2173381 C T 0.052106 1.6710e-05
10:2175772 T C 0.095963 1.9282e-05
10:2176806 A C 0.175084 1.6313e-05
10:2180332 A G 0.801505 1.1982e-05
10:2185403 A G 0.053367 1.0264e-05
10:2188411 T G 0.975970 1.2251e-05
10:2188486 T C 0.311788 1.6152e-05
10:2189585 C T 0.260426 -2.2187e-05
10:2192149 G A 0.171184 -2.4243e-06
10:2196115 G A 0.055159 2.4490e-05
10:2196436 A G 1.711290 3.0335e-05
10:2200104 G A 1.011332 4.3122e-05
10:2206011 A G 0.110494 -5.6963e-06
10:2209531 G A 0.216426 -2.1348e-05
10:2210124 C T 0.110294 8.1099e-06
10:2210773 A G 0.061520 -8.6194e-06
10:2215928 A G 0.059361 -2.9944e-06
10:2219930 C T 0.691962 -3.0861e-05
10:2222546 T C 0.413595 -1.9936e-05
10:2227746 T C 1.305488 -5.7238e-06
10:2230591 T C 0.027981 -7.5306e-06
10:2236482 T C 0.099275 -1.6787e-05
10:2237788 C T 0.172762 2.7225e-05
10:2238479 A G 0.144506 -4.1127e-06
10:2252327 A G 0.097854 -1.0258e-06
10:2255264 C T 0.071821 8.2897e-07
10:2258513 C A 0.343283 -6.9654e-06
10:2258787 A G 0.026740 -2.4809e-06
10:2266729 C G 0.052765 1.0129e-05
10:2267314 A G 0.050039 5.1144e-06
10:2271111 A G 0.678948 9.5922e-06
10:2275468 A C 0.353415 1.4407e-05
10:2279380 T A 1.734345 3.7284e-05
10:2283837 T C 0.526034 1.1205e-05
10:2291632 G T 0.787090 -1.3821e-05
10:2292063 T G 0.060772 1.8832e-05
10:2293797 A G 0.747281 2.6246e-05
10:2298621 A G 1.883216 -1.4953e-05
10:2308403 C T 1.010638 -8.5892e-06
10:2310754 G A 0.739961 -4.5219e-06
10:2310979 C G 0.065090 -6.6466e-06
10:2312933 T C 0.099761 -2.1404e-05
10:2322921 C T 0.041716 1.6348e-05
10:2333739 G A 1.062887 -3.8402e-06
10:2337520 T C 0.041192 -1.6199e-06
10:2346081 C T 0.027239 6.3962e-06
10:2349357 T G 1.854753 -5.2838e-05
10:2350474 T C 0.028531 -8.5926e-07
10:2351845 C T 1.912519 -3.4833e-05
10:2353842 A G 1.528166 -2.2835e-05
10:2356196 A C 1.646585 -1.3840e-06
10:2356875 A G 0.055903 2.7324e-05
10:2358802 A G 0.409012 8.1073e-07
10:2360847 G T 0.108165 3.9592e-05
10:2366445 C T 0.108295 1.9916e-05
10:2371601 A G 0.066939 1.6288e-05
10:2372073 T C 0.361585 -2.0625e-05
10:2372397 A G 0.025325 1.6018e-05
10:2375263 T C 0.033260 6.5742e-06
10:2377838 G A 0.610448 -2.5896e-05
10:2388547 C T 0.030989 -9.9716e-08
10:2391292 A G 0.052231 -9.1333e-06
10:2393559 G A 0.323690 -2.3319e-05
10:2393983 C T 0.229304 -3.3695e-05
10:2397453 G A 0.258288 -3.2162e-05
10:2403908 C A 0.778519 1.4044e-05
10:2404365 G A 0.089137 4.2369e-06
10:2405229 C T 1.048747 -3.9794e-06
10:2405395 T G 0.028457 1.4881e-06
10:2408714 A G 0.211625 -7.6357e-06
10:2408764 T G 0.037605 2.2926e-05
10:2410492 T C 0.056073 -3.2695e-05
10:2418914 T C 0.066269 -5.6398e-06
10:2419939 T C 0.057243 1.8323e-05
10:2424581 G A 0.030544 3.0826e-06
10:2426899 T A 0.887799 6.9218e-06
10:2428556 C G 1.234836 -1.3331e-05
10:2430268 A G 0.134177 -5.8055e-05
10:2434061 G A 0.029789 -6.2812e-07
10:2439016 A G 0.090575 2.6271e-05
10:2439482 T C 0.700656 -4.2165e-06
10:2445563 G A 0.864296 6.8305e-05
10:2449135 C T 0.057178 -1.0013e-06
10:2449259 A G 0.080538 -2.0343e-05
10:2452405 A G 0.108516 2.4798e-05
10:2458392 A C 0.023421 -3.7563e-06
10:2458524 G A 0.023445 -4.7634e-06
10:2468805 T G 0.066572 9.7082e-06
10:2469332 C T 0.028742 1.8789e-07
10:2470749 C T 0.051388 2.5137e-05
10:2483179 T C 1.199821 4.6332e-05
10:2490751 C T 0.309040 -2.2574e-05
10:2507056 T G 0.046595 3.3731e-05
10:2509159 T C 0.171286 3.2537e-06
10:2509283 T C 1.918547 2.5933e-05
10:2521164 T C 0.951131 2.8197e-05
10:2523386 A G 0.020487 1.0135e-05
10:2532019 C G 0.578534 3.2263e-06
10:2537042 A G 0.831478 1.4461e-05
10:2537586 C G 0.201450 -3.0540e-05
10:2537930 A G 0.025964 7.9323e-06
10:2540075 G T 0.125647 -9.4994e-06
10:2541377 G A 1.517365 1.3224e-05
10:2541409 C T 0.221590 1.1579e-05
10:2541565 C T 0.118164 -1.2475e-05
10:2541744 A G 0.034971 2.9733e-05
10:2543390 G A 1.342005 3.9191e-05
10:2547625 G C 0.064702 1.0927e-05
10:2555784 G C 1.138907 3.9203e-05
10:2559004 A C 0.237743 -2.6723e-06
10:2559337 C T 0.085213 -1.1880e-05
10:2559558 A C 0.405164 -9.1270e-06
10:2561804 C T 1.092995 3.7574e-05
10:2562393 C T 0.241370 -4.1432e-05
10:2562642 C T 0.080695 -3.5416e-06
10:2562792 T C 0.119249 1.6456e-06
10:2569237 C T 0.029106 1.0894e-05
10:2570815 A G 0.246548 -2.8652e-05
10:2577231 G T 0.381110 -1.8793e-05
10:2577604 A G 0.099356 8.1864e-06
10:2579944 A G 1.220642 7.7196e-05
10:2583147 T G 0.371407 -4.5300e-05
10:2589776 G A 0.405126 -5.0267e-05
10:2594397 A G 0.149065 -1.9436e-05
10:2595331 C T 1.715853 6.6428e-06
10:2596531 C G 0.053438 1.3152e-05
10:2605786 G A 0.128401 -9.4013e-05
10:2610848 C T 1.745346 -1.9155e-05
10:2616253 A C 1.887201 -2.1038e-05
10:2616878 C T 0.032156 1.9211e-05
10:2620063 G A 0.241649 -2.4506e-05
10:2621379 G A 0.171011 -1.2595e-05
10:2634804 T C 1.607096 -5.5328e-06
10:2635105 G A 0.100172 -4.5667e-06
10:2636197 G C 1.775068 -2.2020e-05
10:2638196 G A 1.884409 1.3922e-05
10:2638533 T G 0.494409 4.5647e-05
10:2640216 A G 0.221203 3.3654e-06
10:2645410 G A 0.043089 4.4469e-05
10:2651420 G A 0.236522 -6.9157e-06
10:2658071 A G 0.547052 1.3995e-05
10:2661488 C T 0.035821 -2.5915e-05
10:2671330 C T 0.116933 -1.4846e-05
10:2674678 C T 0.193569 -3.3858e-06
10:2677411 G A 0.866251 -3.7202e-06
10:2678825 A G 0.750099 -2.2437e-05
10:2686051 A G 0.054724 -2.1133e-05
10:2687350 C T 0.200260 -4.7553e-06
10:2688674 C T 0.034637 1.6519e-05
10:2691476 C T 0.028321 1.0926e-05
10:2692793 A G 0.206464 3.3479e-05
10:2699611 A G 0.046302 1.9488e-06
10:2702805 A G 0.676014 -4.6845e-05
10:2703647 C T 0.435663 3.7541e-05
10:2705073 T C 0.057178 3.9694e-05
10:2706013 A G 1.324802 1.1752e-05
10:2709716 C A 0.030459 -2.0502e-05
10:2712375 G A 0.041226 1.1671e-05
10:2712839 G A 0.082622 -6.1248e-06
10:2715918 G A 0.403773 -5.8160e-05
10:2728489 T C 0.738696 2.0133e-05
10:2730631 G A 1.491387 -1.6285e-05
10:2734390 T G 0.811646 4.4506e-06
10:2738294 G T 0.102093 -1.9210e-05
10:2741496 A G 1.137016 -9.1041e-06
10:2741665 C G 0.491101 -3.1053e-05
10:2742172 A G 0.091387 -1.9113e-06
10:2742857 A C 0.032659 -3.4379e-06
10:2744038 T C 0.329528 1.7275e-06
10:2744772 A G 0.643845 2.0020e-05
10:2746375 T C 0.036609 8.2052e-06
10:2747283 T G 0.295077 1.3189e-05
10:2755385 C T 0.344932 2.4152e-07
10:2755927 C T 1.231980 -1.8130e-05
10:2757211 G T 0.047693 -5.5701e-06
10:2758249 T C 0.273733 -7.2905e-06
10:2758908 T C 0.111565 5.3562e-06
10:2761680 A G 0.068605 -2.3375e-05
10:2764745 C T 0.367160 6.2884e-06
10:2768036 T G 0.028103 -3.6638e-05
10:2768965 G A 0.218864 5.8610e-06
10:2769190 A C 0.065753 -1.1195e-06
10:2770619 A G 0.155722 1.5492e-05
10:2771613 A G 0.130206 1.6591e-05
10:2775427 G A 1.819551 4.3290e-05
10:2778756 A C 0.082741 7.5774e-06
10:2778989 G A 0.108706 -7.3859e-07
10:2784862 G A 1.332802 2.2293e-05
10:2794820 A G 0.050494 -2.0019e-05
10:2799930 A G 0.151285 6.7640e-06
10:2804204 T C 0.187548 -2.5536e-05
10:2804898 T G 0.602098 -5.4415e-06
10:2816370 A G 0.682059 -1.8947e-05
10:2817937 C T 0.062999 -4.4224e-06
10:2820177 T C 1.126188 1.7052e-05
10:2823224 A C 0.171246 9.4901e-06
10:2823427 G A 0.050644 5.0997e-06
10:2826452 C T 0.087484 -1.1235e-05
10:2828596 T C 0.861702 -3.7434e-06
10:2828716 A G 0.024880 9.4075e-06
10:2828761 A G 1.765620 1.7108e-05
10:2829929 C G 0.792189 2.3072e-05
10:2830513 C T 0.066824 -1.3728e-05
10:2831743 G A 1.774415 7.7815e-07
10:2832580 T C 0.052262 -1.8395e-05
10:2835293 A C 0.245569 -1.6093e-05
10:2840785 A G 0.085040 4.7892e-06
10:2841529 C T 0.048298 -2.0695e-05
10:2848009 G A 1.872184 -6.2483e-06
10:2851691 G A 0.191903 3.1263e-05
10:2855677 A G 0.102263 1.0674e-05
10:2865170 A G 1.213604 -4.2994e-06
10:2870854 A G 0.025723 2.6442e-06
10:2872610 A G 0.048413 1.7343e-05
10:2875952 A G 0.564639 7.0725e-06
10:2876069 A G 0.690150 8.5690e-07
10:2880202 T C 0.139621 2.1711e-05
10:2882324 G T 0.080780 -7.3631e-06
10:2883311 T G 1.345429 -8.3107e-06
10:2887947 A C 1.133049 -1.5654e-05
10:2888121 A G 0.050912 5.0567e-06
10:2894071 T C 0.095909 4.8296e-06
10:2895361 A G 0.439855 -2.7444e-05
10:2898875 A G 1.104307 3.7876e-06
10:2900973 C T 1.622283 -1.2491e-05
10:2902609 A C 0.662914 3.6137e-05
10:2904819 G A 0.074952 -6.5310e-06
10:2906580 T C 0.060673 -2.5660e-05
10:2910624 T C 0.432723 3.5408e-06
10:2911623 C T 0.063165 -9.8589e-06
10:2916766 A G 0.355516 1.4839e-05
10:2921349 G A 0.513244 -6.7654e-05
10:2924820 G A 0.025172 -6.1913e-06
10:2928657 A G 0.077672 1.7043e-05
10:2929751 T C 0.137377 -3.8073e-05
10:2930091 C T 0.049974 -1.8716e-05
10:2932234 C T 1.112085 1.3497e-05
10:2937184 T G 1.086332 -4.9358e-06
10:2939462 T C 0.062370 -4.7437e-06
10:2963484 T C 0.412936 1.3820e-05
10:2966188 G A 1.272231 2.3417e-05
10:2969202 T C 0.029898 -2.7536e-05
10:2969485 A G 0.108114 1.0939e-05
10:2971762 T C 0.027596 3.1469e-06
10:2972757 T C 1.667341 -1.4425e-05
10:2973531 C T 0.034855 8.4544e-06
10:2974310 A G 0.049144 9.3471e-06
10:2979381 A G 0.026009 9.7741e-06
10:2981236 C T 0.411277 -1.3589e-05
10:2981421 A G 0.049046 -1.0090e-05
10:2981886 C T 0.639286 2.6114e-06
10:2983081 T C 0.953875 1.1222e-05
10:2988257 A G 0.681046 6.3469e-05
10:2988330 A G 0.098894 -5.9943e-08
10:2990019 C T 1.037483 -3.7985e-05
10:2990333 G A 0.407510 -1.8581e-05
10:2990626 A C 0.079869 1.1007e-05
10:2991774 T C 0.262412 -4.5318e-05
10:2992214 A G 0.387984 9.3386e-06
10:2992510 A G 0.310927 -2.7338e-05
10:2993191 T C 0.227594 -1.0157e-05
10:3000843 G C 0.117610 6.2883e-06
10:3001065 G A 0.143877 -1.7068e-05
10:3003457 T C 0.052021 -1.4592e-06
10:3004093 A G 1.854743 1.8295e-05
10:3004711 T C 0.083143 -1.4700e-05
10:3008789 G A 0.333672 5.8253e-05
10:3018944 A G 0.055624 1.3941e-06
10:3021935 G A 0.221124 -1.1677e-05
10:3027807 T C 1.809270 -7.8812e-06
10:3030355 C T 0.137917 -1.6077e-05
10:3036274 T C 0.049807 9.0540e-06
10:3048864 T C 0.026519 9.9838e-06
10:3050861 A G 0.043521 8.7122e-06
10:3057067 T C 1.725621 1.4319e-05
10:3057944 A G 0.067850 4.9476e-06
10:3058891 T C 0.069040 -1.6098e-05
10:3059200 A G 0.032672 -1.4409e-05
10:3060521 A G 0.032733 -3.1617e-06
10:3062869 T C 0.139396 -1.3961e-05
10:3066417 C T 0.483659 -1.7089e-05
10:3067312 A G 1.190193 -4.9314e-06
10:3068654 T C 0.186936 -2.2664e-06
10:3071547 C T 0.079498 8.2426e-07
10:3077464 G T 0.394498 2.7601e-05
10:3078207 C T 0.347839 -3.0464e-05
10:3078744 T C 0.063335 4.7337e-06
10:3079772 A G 0.759656 6.8738e-06
10:3079899 C A 0.092795 -4.9996e-06
10:3080880 A C 0.053034 -1.5138e-06
10:3084221 A C 0.124678 1.5970e-06
10:3087829 A G 0.276752 5.0549e-06
10:3090514 G T 1.116573 3.2800e-08
10:3092484 C A 0.075469 -2.1878e-05
10:3092713 C T 1.406588 5.5882e-06
10:3094356 A G 0.152686 -3.4699e-05
10:3094428 C A 0.168063 8.9446e-06
10:3095378 G A 0.559216 -2.3590e-05
10:3096801 C G 0.059582 1.6011e-05
10:3096866 G C 0.287465 3.2126e-05
10:3096948 A C 0.566128 -1.6206e-06
10:3097212 C T 0.993197 1.4239e-05
10:3098405 A G 0.043654 3.9894e-06
10:3099351 C T 1.675429 1.4095e-06
10:3100322 G A 1.873418 1.0997e-05
10:3106025 A G 0.229672 2.2435e-05
10:3106741 A G 0.092921 -6.9721e-06
10:3107217 T C 0.294979 -3.3419e-06
10:3114645 C T 0.365342 5.8002e-06
10:3116902 A G 0.059459 -6.8917e-06
10:3118871 A G 1.064127 2.5826e-05
10:3119150 G A 1.580982 5.5588e-06
10:3120636 A C 1.290753 -3.1737e-07
10:3122220 T C 0.190370 -5.4942e-06
10:3123015 A G 0.198257 -1.4669e-05
10:3123070 G A 0.529318 2.7002e-06
10:3128438 A G 0.193667 -5.7274e-06
10:3129472 A G 1.003838 1.5583e-05
10:3133118 C G 0.104205 -1.0996e-05
10:3133648 G T 1.523416 -2.5324e-06
10:3134083 G A 0.187286 7.0329e-06
10:3135316 A G 0.068602 -5.7394e-06
10:3135350 T C 0.700136 2.1097e-05
10:3137359 T C 0.032336 -1.3727e-06
10:3137551 C G 0.060316 -2.6126e-05
10:3138009 T C 0.784934 8.5341e-06
10:3138265 T C 1.516770 -5.6438e-07
10:3141970 G C 1.094049 -1.2846e-05
10:3142516 G A 0.030592 8.9927e-06
10:3143673 A G 0.052894 -2.0479e-05
10:3145096 T C 0.419117 -1.4910e-05
10:3145885 C T 1.752078 2.3024e-06
10:3146180 T C 0.859914 -8.6256e-06
10:3147501 T C 0.687726 4.7707e-05
10:3148025 C T 0.783598 2.3527e-06
10:3148056 A G 0.205050 4.6988e-05
10:3148116 T C 0.526633 -5.3687e-05
10:3150314 T C 0.170226 1.7862e-05
10:3150814 C G 0.209888 4.3230e-05
10:3151704 A C 0.026658 -2.7167e-05
10:3155217 C T 1.785733 -5.4196e-05
10:3155408 T C 1.302934 -5.5599e-05
10:3155698 T C 0.482992 1.4115e-05
10:3155790 T C 0.589577 5.9684e-05
10:3156699 G A 0.184005 1.3514e-05
10:3158733 A G 0.103273 2.8284e-06
10:3158848 T C 1.359854 -1.8964e-05
10:3159255 T C 0.060731 -1.5998e-05
10:3159729 A G 0.047084 -1.1795e-05
10:3159992 C A 0.658223 6.7023e-05
10:3160847 A G 1.600303 -8.2116e-06
10:3161345 A G 0.209990 -4.2234e-06
10:3161474 T C 0.385754 -6.1660e-06
10:3162525 T C 0.366956 -5.2852e-05
10:3164554 G A 1.882822 7.3630e-06
10:3164951 C A 1.471586 1.8240e-05
10:3169803 T C 0.965638 1.4977e-05
10:3170255 T C 0.121530 -2.4707e-05
10:3172145 T C 0.301530 2.6937e-05
10:3173581 G A 0.744293 2.6072e-05
10:3174176 A G 0.023547 6.1223e-06
10:3174981 T C 0.032135 -1.4135e-05
10:3179510 A G 0.021766 -1.9565e-06
10:3179842 T C 0.612073 -1.9733e-06
10:3180227 C T 1.451194 -2.9071e-08
10:3180288 T C 0.067792 -1.0706e-05
10:3180316 C T 1.173707 -5.5808e-06
10:3181126 T C 0.185658 -1.4464e-05
10:3185002 G C 0.047744 -1.0432e-05
10:3185237 G A 0.492328 -1.4106e-05
10:3187767 A G 0.027287 5.4995e-06
10:3191823 T C 0.361160 1.9661e-05
10:3191830 C G 0.096130 -1.0377e-05
10:3195200 T C 0.067629 -8.2224e-06
10:3197856 G C 0.116767 1.5161e-05
10:3200249 T C 0.092659 -3.9311e-05
10:3200292 A G 1.439740 2.2111e-06
10:3202065 C T 1.408764 1.2118e-05
10:3204681 T C 0.028864 5.4260e-06
10:3207705 C G 0.068496 -6.6860e-06
10:3208104 A G 0.230528 -6.4391e-06
10:3209412 A C 0.076754 2.0181e-05
10:3209750 A G 0.567679 -5.3820e-07
10:3213388 A T 0.022663 -1.6766e-05
10:3219010 T C 0.028028 1.7539e-05
10:3219171 T C 0.215549 -1.2683e-06
10:3220978 A G 1.363988 1.5008e-05
10:3226185 T C 0.273016 2.1278e-05
10:3227125 T C 0.205791 2.1008e-05
10:3230436 A G 0.025509 8.5363e-06
10:3230568 A G 0.028348 1.5980e-05
10:3231973 A C 0.164626 1.1130e-05
10:3236486 G A 0.134606 1.8756e-05
10:3237154 A G 0.030646 1.6321e-06
10:3245548 C T 0.873462 9.3127e-06
10:3245594 T C 0.229440 7.7162e-06
10:3250669 T C 0.622412 -2.6495e-06
10:3251297 A G 0.264431 -2.0934e-06
10:3252533 G A 0.172728 1.1983e-05
10:3256369 G A 0.021473 1.7835e-05
10:3260462 A G 1.028892 -9.6524e-06
10:3262682 C T 0.913658 1.1748e-05
10:3270993 T C 0.109114 -1.5837e-05
10:3272517 C T 1.006643 -1.9319e-06
10:3273486 A T 0.051976 1.1156e-05
10:3276001 A G 0.098836 8.6327e-06
10:3279123 T G 0.175373 -2.8089e-06
10:3280406 C T 0.942509 -1.0101e-05
10:3283799 T C 1.385700 6.0093e-05
10:3284007 G A 1.009424 -3.5420e-06
10:3285163 A G 0.248085 2.7735e-05
10:3285265 G A 0.175373 -2.4626e-05
10:3285306 C T 0.101175 -2.4705e-06
10:3285788 C G 0.459676 -2.0813e-05
10:3291918 T C 0.023469 1.2983e-05
10:3291933 T C 1.083064 -1.3428e-05
10:3293719 G A 0.461407 8.3951e-08
10:3293935 T C 0.051643 -1.6831e-06
10:3300385 T G 0.198237 4.3596e-05
10:3301480 G A 0.143952 -5.8794e-06
10:3305562 C T 0.119147 -2.1488e-05
10:3310247 T C 0.045819 -4.9108e-06
10:3311945 A G 0.459931 3.9544e-05
10:3313531 G A 0.230270 2.5400e-05
10:3315882 C T 0.110586 9.7695e-07
10:3318308 G C 0.540623 -5.2733e-06
10:3320113 G A 0.281957 -4.7091e-05
10:3320788 G T 1.205706 1.4777e-04
10:3321923 A G 0.077227 1.7079e-05
10:3322625 C A 0.083843 -3.3969e-05
10:3324968 T C 0.027964 5.2340e-06
10:3327039 A G 0.252994 -4.4057e-05
10:3327813 C T 0.409441 2.0985e-05
10:3329380 G T 0.161971 -1.7670e-05
10:3329798 G C 1.066875 -9.6564e-06
10:3331201 C T 0.333043 5.1923e-06
10:3332021 A G 0.133535 2.6875e-05
10:3334645 A C 0.846784 -7.9684e-06
10:3335144 G A 0.045925 -1.2869e-05
10:3336799 A G 0.168516 -2.2618e-05
10:3340557 G A 0.070053 -7.6043e-06
10:3342774 C T 1.399646 2.2594e-05
10:3343387 T C 0.044721 -1.5936e-05
10:3350988 G C 0.098598 -1.2396e-05
10:3352233 C T 0.354816 3.3263e-07
10:3366193 G A 0.036191 -3.2109e-06
10:3371812 A G 0.065691 -3.1128e-06
10:3374881 T C 1.753346 -2.0422e-05
10:3381474 T C 1.901902 -2.0555e-05
10:3381830 A G 1.102304 4.7214e-06
10:3384865 T G 0.044198 -1.8763e-05
10:3387978 T C 1.468635 -1.3173e-05
10:3390506 C T 0.034967 1.2144e-05
10:3390657 G A 0.087545 1.1732e-05
10:3400516 G A 0.436350 -7.0757e-07
10:3401135 A G 0.052126 -1.3227e-06
10:3405753 T C 0.030490 4.5913e-06
10:3406037 C T 1.193396 -1.1757e-05
10:3406355 C T 1.738788 -1.4954e-05
10:3411655 A G 0.021963 1.7690e-05
10:3417412 A C 0.257642 1.8174e-05
10:3418124 T C 1.298246 -8.6024e-06
10:3420688 A G 0.054584 -9.8309e-06
10:3436109 G A 0.277844 -1.1164e-05
10:3444851 G A 0.464786 6.4265e-06
10:3449352 A G 0.051749 -1.9394e-05
10:3451843 C T 0.469927 6.9672e-06
10:3462961 G A 0.065674 -1.2915e-05
10:3464722 A G 1.640829 -1.1141e-05
10:3465856 T C 0.157211 -1.8790e-06
10:3467189 T C 1.627413 -1.6519e-05
10:3482498 G A 0.581968 -5.4934e-06
10:3484352 G C 0.277891 4.0413e-06
10:3484416 C T 0.912142 1.3863e-05
10:3490398 C T 0.531300 3.0654e-05
10:3490932 C T 0.518255 2.6802e-05
10:3493497 C T 0.055448 -1.6829e-05
10:3502673 T C 0.079168 1.8666e-05
10:3503962 G A 0.472218 3.9000e-05
10:3504163 T C 0.044521 -1.5848e-05
10:3509540 G T 0.109773 9.1061e-06
10:3510461 T C 0.044548 3.6220e-06
10:3516105 A C 0.226476 1.0838e-05
10:3521316 T C 0.042175 -5.7534e-06
10:3521723 T C 0.032907 -2.1470e-05
10:3523163 T C 0.038255 2.8166e-05
10:3524449 A G 0.048131 -1.4784e-05
10:3533684 A G 1.141439 -1.2519e-05
10:3545288 G T 0.237960 -1.3400e-05
10:3548446 T C 0.313069 1.4905e-05
10:3554186 T C 0.189312 5.5055e-06
10:3554551 G T 0.023265 -1.4060e-05
10:3555869 C T 0.023007 -3.1136e-06
10:3556513 T C 0.090928 -4.5517e-05
10:3565490 T C 0.079053 2.5719e-05
10:3567984 G A 0.051307 2.0450e-06
10:3576159 G A 0.106890 -1.6723e-05
10:3580801 C T 0.297467 -3.2920e-05
10:3584829 A G 1.675609 -2.4484e-05
10:3590343 A C 0.061867 3.2957e-05
10:3593066 T C 0.026172 -1.9100e-06
10:3594796 A C 0.068683 -4.3869e-06
10:3600583 T C 0.461692 1.9090e-05
10:3601319 A G 0.358120 -1.4161e-06
10:3623680 A G 0.125436 -3.0911e-06
10:3623961 A G 0.035256 -4.7727e-06
10:3635196 T G 0.052616 7.3190e-06
10:3642839 G T 0.026325 2.0523e-05
10:3657728 A G 0.044313 3.4331e-06
10:3667726 G A 0.769965 -6.2169e-06
10:3669784 A G 0.256802 -1.0653e-05
10:3676439 A G 0.030840 -1.0955e-06
10:3685577 C T 0.329905 3.2758e-06
10:3689449 A G 0.184559 2.4917e-05
10:3690149 T C 0.257418 -1.5396e-05
10:3691429 G A 1.810847 1.0740e-05
10:3692923 T C 0.827779 -5.7639e-06
10:3697616 G A 0.071063 -1.1375e-05
10:3701417 T G 0.142439 6.4933e-05
10:3707748 C T 1.712372 -3.0320e-05
10:3710626 A G 0.590757 -5.0831e-06
10:3710916 G A 0.050994 6.6896e-06
10:3713583 T C 0.060653 1.5656e-05
10:3713994 C G 0.306783 1.6928e-05
10:3721991 G A 1.869100 -8.2427e-06
10:3724236 T C 0.474435 -2.3487e-05
10:3724546 C T 0.086226 -8.5963e-06
10:3732577 T C 0.152574 -1.3964e-05
10:3734547 T G 0.510164 -2.9366e-05
10:3737678 A G 1.275511 -2.2666e-05
10:3738246 C A 0.533031 -3.1958e-06
10:3741965 C G 0.096004 4.2568e-05
10:3751274 G C 0.498302 -5.7678e-05
10:3754958 T C 0.235400 1.0095e-05
10:3760813 T C 0.191277 1.4340e-05
10:3764776 T C 0.069836 -1.9893e-05
10:3766472 G A 1.297331 -2.9753e-05
10:3771622 A C 1.974148 -9.9826e-06
10:3771714 T C 0.886109 -2.0924e-05
10:3772030 A G 0.071709 1.8777e-05
10:3772249 T C 0.289457 9.6737e-06
10:3772777 G A 0.091853 -3.5116e-05
10:3774856 G A 0.059103 -1.3925e-05
10:3775523 T C 0.038374 2.0741e-05
10:3784532 A G 0.039890 -7.2702e-06
10:3788332 G A 0.074494 2.8314e-05
10:3788702 T C 0.193372 2.8857e-05
10:3789086 C T 0.084628 -1.3669e-05
10:3789748 C T 0.071770 2.2136e-05
10:3792461 C A 0.075680 -6.8965e-06
10:3792738 T C 0.125385 1.3114e-05
10:3797577 G A 1.019012 -1.6882e-06
10:3798427 A G 0.056746 3.1485e-07
10:3798495 A C 0.708465 -1.5247e-05
10:3807316 T C 0.154573 -3.8082e-05
10:3812240 C T 0.816709 -7.3262e-06
10:3812857 G A 0.462461 8.3094e-06
10:3815832 G C 0.045078 7.6400e-06
10:3817515 T C 0.283137 1.3779e-05
10:3820787 C T 0.760833 -1.6825e-05
10:3821506 A G 0.157857 -1.4005e-05
10:3824433 T C 0.159309 -3.1264e-05
10:3825343 T G 0.318172 3.2291e-05
10:3826151 G T 0.315456 -4.0632e-05
10:3830538 G A 0.852468 3.9974e-05
10:3834528 T C 0.168223 -6.4828e-06
10:3836664 A G 0.062608 8.1154e-06
10:3837689 C T 0.482295 -1.7539e-05
10:3839024 A G 0.213002 -1.2168e-05
10:3839916 A C 0.035545 7.4521e-06
10:3842600 C T 1.683031 -1.6417e-05
10:3843745 C G 0.643532 -2.6109e-06
10:3844038 A C 1.307225 -3.3264e-05
10:3848030 A G 0.112925 -3.7560e-05
10:3848995 C A 0.033634 -7.6458e-06
10:3858051 A G 0.573458 -4.3803e-07
10:3858059 A G 0.050243 9.8853e-06
10:3858166 G A 0.317588 3.6391e-05
10:3858778 A C 0.891172 2.6567e-05
10:3860167 T C 0.459585 -3.8080e-05
10:3860746 G A 1.456005 8.2218e-05
10:3862542 T C 1.162056 4.1509e-06
10:3862940 C T 0.261460 6.7783e-07
10:3863509 A C 0.032258 1.3606e-05
10:3863572 A C 1.128452 -7.1524e-06
10:3863726 C G 0.048923 1.9986e-06
10:3863901 A G 0.254045 -9.2975e-07
10:3864942 T C 0.610863 1.0312e-05
10:3865519 G A 0.889938 -3.0931e-05
10:3867802 T C 0.524871 1.1791e-06
10:3868392 C T 0.875444 -1.0121e-05
10:3868557 G A 0.027882 2.1002e-05
10:3869098 A C 0.313209 -9.2376e-06
10:3871518 C T 0.142218 2.2212e-05
10:3878511 G T 0.163712 2.9081e-05
10:3879052 T C 0.181224 2.7905e-05
10:3881856 T C 0.042824 4.5259e-06
10:3882497 G A 0.575046 -1.0534e-05
10:3887165 T G 0.025961 6.8878e-06
10:3887689 A G 0.470892 -7.0036e-07
10:3894013 T C 0.309071 -2.2305e-05
10:3894591 G C 0.031261 -8.9717e-06
10:3896351 G A 1.145013 -1.8194e-06
10:3896635 T C 0.268889 4.0369e-06
10:3898743 G A 0.112636 1.5473e-05
10:3898851 C G 0.028409 9.8414e-06
10:3900509 G A 0.049960 -2.2986e-05
10:3902941 A G 0.085805 4.4940e-06
10:3904274 T C 0.078216 6.2030e-06
10:3904320 T C 0.069499 -8.7756e-06
10:3908942 C A 0.982267 -1.1391e-05
10:3913930 A G 0.058763 3.1927e-06
10:3914868 A G 0.090983 1.1558e-05
10:3917693 A C 0.460734 9.7778e-06
10:3922332 T C 0.039635 3.3643e-06
10:3928995 T C 0.429285 -5.0948e-06
10:3929719 G A 0.026607 1.1996e-05
10:3931840 A G 1.626944 -4.1578e-07
10:3932870 C T 0.808576 3.8674e-06
10:3939516 A G 0.165544 -7.7679e-06
10:3946610 C T 1.268266 -1.8253e-05
10:3952714 A C 1.527907 3.8617e-06
10:3953539 C G 0.238940 -8.4704e-07
10:3957327 T C 0.071804 -5.2815e-06
10:3970778 T C 1.690987 1.0263e-05
10:3974060 T C 0.027974 -7.9569e-06
10:3975619 T C 0.020909 5.7182e-06
10:3982081 C T 1.702101 3.7379e-06
10:3982137 G A 0.101597 1.3796e-05
10:3983323 T C 0.077985 6.4575e-06
10:3985870 T C 0.107081 -1.1137e-05
10:3988146 G T 1.518436 -1.3401e-05
10:3988168 G A 0.027256 -6.8284e-06
10:3988667 A G 0.038782 -1.2802e-05
10:3993319 A G 0.030126 1.6746e-05
10:3993340 A C 0.083197 3.3796e-05
10:3999251 G A 0.034253 -1.7495e-05
10:4002947 T C 0.621933 -5.7080e-06
10:4003738 A G 0.112429 7.3316e-07
10:4008321 G A 0.036606 -2.0670e-06
10:4017063 G A 1.097758 -3.6959e-06
10:4019424 G A 1.087998 9.7822e-08
10:4019754 G A 0.947932 1.0483e-05
10:4021546 T A 0.144441 2.5876e-05
10:4024880 A G 0.066341 -5.8042e-06
10:4028834 T C 0.037357 -1.0833e-05
10:4040185 T C 0.028450 6.9985e-07
10:4046185 G A 0.113163 3.3984e-06
10:4050003 G A 1.268086 9.9068e-06
10:4051081 T G 1.879099 1.0382e-05
10:4059154 T G 0.600749 3.6592e-06
10:4064315 G A 1.278048 8.0522e-06
10:4066984 G A 0.082072 1.9636e-06
10:4069101 C T 0.735698 -7.5932e-06
10:4069749 T C 0.088463 -2.0607e-05
10:4076637 G A 0.452921 1.6475e-05
10:4076808 C T 0.300684 -2.7138e-05
10:4077969 T C 0.155080 4.1522e-07
10:4082806 A G 0.065889 -1.2042e-06
10:4085789 A G 0.097942 2.3259e-06
10:4089273 A G 0.231559 -5.5661e-06
10:4091271 G A 0.034433 3.4139e-05
10:4092494 G T 1.396375 -5.5697e-06
10:4100530 G A 0.071009 -1.7408e-05
10:4102328 A G 0.047084 4.5695e-06
10:4102787 A G 0.128870 -2.5962e-06
10:4104946 T C 0.055540 4.6062e-05
10:4105293 C T 0.180735 -2.6103e-06
10:4115624 G A 0.171456 -2.3621e-05
10:4122976 C T 0.066470 -1.3063e-05
10:4127868 T C 0.083163 -1.8474e-05
10:4128637 T C 0.103987 1.2422e-05
10:4128838 T C 0.327671 -1.8358e-05
10:4135121 A G 0.171385 2.9579e-06
10:4137480 T C 0.060109 -2.5404e-05
10:4137661 G T 0.353823 -3.7614e-06
10:4140884 G A 0.074528 8.9370e-06
10:4144681 A G 0.112993 8.4286e-06
10:4145829 T C 1.519714 -1.6129e-05
10:4146115 A G 0.071410 3.2612e-06
10:4151121 G T 0.253113 -4.2478e-06
10:4168339 A G 0.426372 5.3027e-05
10:4175910 G A 0.142725 3.5613e-05
10:4185281 C T 0.067694 -2.6682e-05
10:4194279 C T 0.212418 -2.2224e-06
10:4200940 A C 0.020113 -6.8100e-06
10:4202582 A C 0.341781 -5.0706e-05
10:4207411 C T 0.402587 -9.7897e-06
10:4213647 T C 0.340349 3.9866e-05
10:4216511 C A 0.238715 1.3217e-05
10:4217047 G A 0.529590 7.1681e-06
10:4225363 T C 0.078468 2.4847e-05
10:4230926 G A 0.095967 -2.5574e-05
10:4231888 G C 0.052446 1.5575e-05
10:4233037 T C 0.827129 2.7537e-05
10:4233932 G T 0.553236 -1.0172e-05
10:4234037 A T 1.083146 7.0366e-05
10:4234108 A G 0.056274 3.9235e-06
10:4234143 G C 0.103535 1.7779e-05
10:4234924 T C 0.093900 -4.7326e-05
10:4235411 T C 0.020800 3.1333e-06
10:4235648 T G 0.078709 6.0840e-06
10:4235948 T C 0.098357 -3.8889e-05
10:4239403 A G 0.060921 1.6121e-05
10:4240543 C A 0.521948 -3.2051e-05
10:4243446 A G 0.024588 9.7549e-06
10:4244184 A G 0.764470 4.8678e-06
10:4244217 C T 0.037653 -3.8479e-06
10:4245527 C T 0.081246 -3.8464e-06
10:4247927 G A 0.574267 -1.7129e-06
10:4249354 A G 0.247640 1.2900e-07
10:4251459 A G 0.047159 2.1480e-05
10:4256165 T C 0.662098 -3.5790e-05
10:4256661 A C 0.096388 7.5962e-06
10:4259717 G A 0.187599 2.0855e-05
10:4261785 G A 0.022208 -9.2152e-06
10:4267015 G A 1.960521 -1.1643e-07
10:4268709 C T 0.066545 6.6075e-07
10:4275733 T G 0.082520 8.6737e-06
10:4280675 C T 0.139926 3.0421e-06
10:4284764 G T 0.034563 1.6413e-06
10:4288690 A G 0.062747 6.7211e-07
10:4289489 C T 1.865581 -5.8356e-06
10:4297188 G A 0.075979 -1.8042e-05
10:4300041 A G 1.948924 1.7136e-06
10:4301773 A G 0.781493 -2.6234e-05
10:4301843 C A 0.077944 -1.7061e-05
10:4301860 G A 1.518368 -1.2208e-05
10:4301956 T C 1.874176 -1.5911e-05
10:4302863 C T 0.033223 -3.8225e-06
10:4305955 A G 0.195986 1.3193e-05
10:4306292 T C 0.326111 -6.0262e-07
10:4309859 T C 1.308354 -1.1894e-05
10:4310366 T G 0.038268 -3.8420e-06
10:4314006 T C 0.047383 -8.5676e-06
10:4324728 T C 0.622089 -1.5359e-05
10:4328239 C T 0.020028 3.2804e-07
10:4329536 A G 0.035270 1.6326e-06
10:4330696 A G 0.066409 -1.1971e-05
10:4332824 T C 1.488932 1.4755e-07
10:4336606 T C 0.119915 1.3444e-05
10:4340243 T G 0.071668 -9.1035e-06
10:4348542 A G 0.120357 -8.3660e-07
10:4351880 T C 1.243900 -5.4876e-05
10:4358025 T C 0.081293 2.0418e-05
10:4359815 A G 0.116461 -1.2896e-05
10:4360845 T G 0.148953 1.7412e-05
10:4362184 C A 0.125555 1.0901e-06
10:4362700 A G 0.050882 -1.9715e-05
10:4362817 A C 0.024183 -4.8022e-06
10:4366503 A G 0.699123 4.0826e-05
10:4372147 A C 0.040611 2.2255e-05
10:4379965 A C 0.441810 1.1779e-05
10:4383538 A G 0.102369 2.0395e-05
10:4386120 C T 0.070359 1.0031e-05
10:4389767 A C 0.061108 -1.6877e-05
10:4395682 T C 1.883804 -1.1783e-05
10:4399849 C T 0.053041 -3.2463e-05
10:4409895 G T 0.384925 -4.2521e-06
10:4415069 G T 0.138189 -1.1868e-05
10:4416389 C T 1.012916 -9.9651e-06
10:4419616 C G 0.056454 -7.3201e-06
10:4421518 G T 1.374103 -2.1789e-05
10:4426849 T C 0.048699 -1.9143e-06
10:4431854 A G 0.023942 -1.0105e-05
10:4433008 C T 0.428459 -1.7465e-05
10:4435042 T C 1.440821 -1.8856e-05
10:4437657 C T 0.778335 -4.0335e-05
10:4438623 A G 0.363132 6.9386e-06
10:4438977 T C 0.263677 2.0207e-06
10:4440468 C T 0.218507 5.0014e-06
10:4442148 G T 0.115597 -3.9443e-05
10:4444070 G A 0.067303 6.7187e-06
10:4450357 C T 0.456987 -8.7580e-06
10:4454282 G A 0.306844 -2.0485e-05
10:4458160 T G 0.149647 9.4193e-06
10:4470400 C T 0.183148 -2.8222e-05
10:4474041 G T 0.082136 -1.8846e-05
10:4475692 A G 0.184767 -2.6594e-05
10:4480902 T C 0.437890 -9.2653e-06
10:4484048 T C 0.063889 1.0982e-06
10:4484311 C T 0.034318 2.3019e-05
10:4491745 C T 0.314303 -1.8676e-05
10:4493557 A C 0.094019 -3.7227e-05
10:4501924 T C 0.533147 -1.3645e-05
10:4507714 A G 0.105772 -4.0453e-07
10:4516877 T G 0.358940 -1.2374e-05
10:4516981 A G 0.092054 1.5816e-06
10:4517428 T C 0.090333 2.2754e-05
10:4518102 G T 0.468734 -5.8943e-06
10:4518806 G A 0.069373 1.2882e-05
10:4519171 T C 0.130931 4.9171e-06
10:4521357 G A 0.025570 1.1818e-05
10:4521422 A G 0.135099 -1.4525e-06
10:4522299 G A 0.196952 -1.5775e-05
10:4524207 G A 0.884080 -1.5819e-05
10:4524543 G A 0.035168 7.2240e-07
10:4526818 A G 0.134487 1.9676e-06
10:4527001 T G 0.067646 6.0324e-06
10:4528511 C G 0.143323 7.4741e-06
10:4529139 T G 0.833613 -1.5729e-05
10:4534482 G A 1.537403 3.7010e-05
10:4547174 T C 0.227520 1.0553e-05
10:4550794 C A 0.080838 -5.5577e-06
10:4554018 T G 0.471664 -2.7217e-05
10:4554109 A G 0.118766 -1.0625e-05
10:4573286 A C 0.074647 -1.3985e-05
10:4576328 G A 1.731098 -1.9840e-05
10:4576608 C T 0.032322 -3.6832e-06
10:4578685 C T 0.035664 1.0018e-05
10:4579216 A C 0.032948 -9.2982e-07
10:4580103 C T 0.348771 -1.3058e-05
10:4581693 T C 0.033804 -9.0394e-07
10:4582015 G A 1.302475 -1.8790e-05
10:4582829 G A 0.062914 -2.5296e-05
10:4586244 G A 1.095940 6.7841e-06
10:4586631 C T 0.520880 1.4628e-05
10:4588261 C T 0.483917 3.0884e-06
10:4588547 T C 0.455658 -1.3091e-05
10:4590955 C A 0.028898 -7.7721e-06
10:4592812 A G 1.095566 -2.0596e-05
10:4597928 A G 1.589349 -1.6675e-05
10:4606853 T C 1.076425 -5.4164e-08
10:4611536 G A 0.295706 3.5533e-06
10:4611585 A G 0.027848 6.5711e-06
10:4619787 G T 0.253525 2.4546e-05
10:4627361 G A 0.049597 -6.6035e-05
10:4629657 G A 0.093274 8.5868e-06
10:4629892 C T 0.598355 -1.3003e-04
10:4630055 A G 0.046778 1.7026e-06
10:4630288 T G 0.068789 -8.1279e-06
10:4632666 T C 0.067775 8.5065e-06
10:4633346 G A 0.119915 3.8640e-06
10:4639594 A G 0.481796 1.9572e-05
10:4646874 T G 0.037238 -5.3637e-06
10:4650630 A G 0.534061 4.5042e-05
10:4655565 G A 1.528883 3.2395e-05
10:4655735 T C 0.083357 -1.5821e-05
10:4657636 A G 0.127476 -8.0247e-06
10:4657954 G T 0.035304 -1.2525e-05
10:4662495 T C 0.069724 -6.4790e-06
10:4667785 A G 0.036718 -3.5556e-06
10:4670108 T C 0.254072 -2.1396e-05
10:4674335 C T 0.685401 -1.7361e-05
10:4675390 T C 0.361044 1.5203e-05
10:4685715 T G 0.956231 -7.7641e-06
10:4692213 C T 0.247803 -1.3129e-05
10:4694013 C T 0.424988 -2.0178e-05
10:4699392 T G 0.133552 3.0291e-06
10:4702299 A G 1.111473 1.6404e-05
10:4703487 A G 0.037585 -1.8680e-06
10:4718324 A G 0.370781 -1.6534e-05
10:4718701 G A 0.041692 3.4652e-07
10:4719204 C T 0.949268 1.2736e-06
10:4719796 G A 1.215501 -1.3978e-05
10:4719986 A G 0.046153 1.9119e-06
10:4721471 T C 0.045245 2.9657e-06
10:4726260 T C 0.045211 -3.2761e-06
10:4728091 C T 0.248945 8.2371e-06
10:4729317 A G 0.047536 -2.5565e-06
10:4730207 C T 0.040145 1.0345e-05
10:4731190 C T 0.128099 -7.1772e-06
10:4734260 A G 0.860396 -1.2036e-05
10:4743172 C G 0.054499 2.4593e-06
10:4748264 A G 0.031846 -4.4751e-06
10:4750048 A G 1.123648 -2.1181e-05
10:4769379 C T 1.190431 1.2005e-05
10:4771749 A G 0.379447 1.0587e-05
10:4772604 A G 1.462733 -1.3960e-05
10:4773870 T G 0.555324 -2.0281e-05
10:4775457 C T 0.811561 5.7460e-06
10:4779211 C T 0.432682 8.1935e-06
10:4779264 G C 0.089919 2.2016e-07
10:4781029 G A 0.838117 -1.4659e-05
10:4787898 C A 0.734018 7.0755e-06
10:4790258 T G 0.432111 -7.0310e-06
10:4802958 A G 0.077720 -1.0397e-05
10:4803253 G A 0.082772 -1.9944e-05
10:4805703 A G 0.029368 1.7765e-05
10:4808645 G A 0.041658 -1.0748e-05
10:4809008 C A 0.258152 -2.1791e-05
10:4809186 C T 1.949050 -1.1242e-05
10:4810581 C T 0.036905 -8.7413e-06
10:4810991 G A 0.168210 1.4203e-05
10:4811703 T G 0.571792 -1.5512e-05
10:4814268 T C 0.567553 9.7751e-06
10:4821860 G C 0.474292 -4.5203e-06
10:4823070 T C 0.148990 9.8729e-07
10:4823414 G A 1.128659 -1.4836e-05
10:4827569 A G 0.154712 1.1773e-05
10:4827952 G T 1.062506 1.5693e-05
10:4834767 A G 0.219023 -5.6941e-05
10:4839611 C T 0.038748 -1.4668e-05
10:4840084 T C 0.436099 -5.0154e-06
10:4840167 A G 0.207138 -1.5641e-05
10:4843281 T G 1.651508 5.2405e-06
10:4845294 G A 0.076316 4.1489e-06
10:4845594 G A 0.191022 -6.0249e-06
10:4851813 G A 0.138815 3.7449e-05
10:4853709 A C 0.288625 -2.1792e-05
10:4854133 T C 0.168611 6.9507e-06
10:4854499 C T 0.075541 3.3958e-06
10:4855475 C T 0.595520 -5.0565e-05
10:4875591 G A 0.090969 -2.3397e-05
10:4877522 A G 0.445020 -1.8901e-05
10:4879568 C A 0.052663 -1.6773e-05
10:4879748 G T 0.038170 -2.2973e-05
10:4889403 T C 0.229760 -3.4119e-06
10:4900730 C G 0.076853 -2.7597e-06
10:4901835 A G 0.532392 -3.9435e-05
10:4918591 C A 0.330524 4.3721e-06
10:4919284 A G 1.521652 4.2819e-05
10:4929459 G T 0.169308 9.0102e-05
10:4930667 C G 0.029976 -2.2671e-05
10:4932085 A G 0.418760 -2.4388e-05
10:4934537 T G 0.356400 1.6124e-05
10:4942796 G T 1.659436 -3.3672e-05
10:4944816 T C 1.636365 -3.8587e-05
10:4950186 T C 1.266733 -1.0671e-05
10:4950917 G A 0.847073 1.8911e-05
10:4951859 T C 0.429211 -5.1138e-06
10:4952582 A G 0.070077 -2.7376e-05
10:4954952 A G 1.767027 1.3884e-05
10:4963327 T C 0.230318 2.0133e-05
10:4963919 T G 0.044089 -5.4037e-06
10:4964018 G A 0.070315 2.8207e-07
10:4965744 A G 0.034243 3.0343e-06
10:4968146 T C 1.165619 -1.4820e-05
10:4972761 G A 1.090666 -8.3744e-06
10:4973690 T C 1.048464 -2.4443e-06
10:4974578 G A 0.169600 -1.0714e-05
10:4980124 A G 0.174615 1.9152e-05
10:4992440 G A 0.091248 -7.9855e-06
10:4998961 G A 1.100200 -9.6675e-06
10:5003078 T G 0.239936 8.0458e-06
10:5004317 A G 1.106863 -2.4010e-06
10:5008822 A G 0.052289 -3.5882e-06
10:5009759 T G 1.175257 5.3587e-06
10:5011006 G T 0.035365 -2.3271e-05
10:5011460 C T 0.170396 -2.5485e-05
10:5021390 C T 0.567039 1.4650e-05
10:5024051 T G 0.039050 -2.1245e-05
10:5024492 A C 0.027474 -1.3327e-05
10:5026504 G A 0.470535 -2.4249e-06
10:5027660 T C 1.211744 -1.6131e-06
10:5030355 T C 0.036936 -6.6744e-08
10:5032295 A G 0.026097 -9.9871e-06
10:5041033 T C 0.063210 -5.0301e-06
10:5042320 G A 0.195405 -8.3034e-06
10:5043391 C A 0.072998 -1.2114e-05
10:5043821 T A 0.065681 -7.3083e-06
10:5044051 T G 0.026818 -1.4564e-05
10:5044291 G A 0.331952 5.2483e-06
10:5050997 A G 0.388946 5.2539e-06
10:5055950 G A 1.331286 -1.5647e-05
10:5057741 G A 0.098568 -2.0326e-05
10:5062171 T C 0.402226 -1.2020e-05
10:5064563 A G 0.048264 -4.3116e-06
10:5066957 C T 0.293568 2.6047e-06
10:5076400 A G 0.069948 2.1938e-05
10:5076585 A G 0.335515 -1.5387e-05
10:5076992 G A 0.666712 1.6017e-05
10:5077556 A G 0.096382 2.9910e-05
10:5081562 T C 0.133654 2.4514e-05
10:5084071 A G 0.064015 -8.8800e-06
10:5090667 G A 1.024384 1.7121e-06
10:5091717 T C 1.941390 -6.2549e-07
10:5104290 C T 0.572693 2.4633e-06
10:5108620 G T 0.025288 -9.8520e-06
10:5111700 G T 0.246344 -9.3596e-06
10:5112398 G A 0.040335 -1.0075e-05
10:5113666 A C 0.263391 -1.5641e-05
10:5114442 A G 0.384850 -1.2438e-05
10:5115032 T C 0.028559 1.5599e-05
10:5116148 C T 0.492349 -1.5634e-05
10:5117563 T C 0.046204 5.6350e-07
10:5119093 A C 0.564741 2.2159e-05
10:5121145 A G 0.099690 -7.7626e-06
10:5133895 G A 0.138665 7.2993e-06
10:5136651 G C 0.770560 -8.4494e-07
10:5138036 G A 1.640081 1.3224e-05
10:5140980 C T 0.121907 -1.0806e-06
10:5141440 T C 0.032152 -4.7545e-06
10:5144037 G T 0.430656 -7.5189e-06
10:5145433 A G 0.461954 5.2568e-06
10:5148012 T C 0.040522 -1.2124e-05
10:5149144 G A 1.517494 1.2822e-05
10:5152587 A G 0.058576 3.7170e-06
10:5159883 T C 0.313974 -1.0882e-05
10:5164836 A G 1.329596 2.0289e-05
10:5172086 G C 1.865513 -1.4620e-05
10:5176899 T C 0.868393 1.3435e-05
10:5177145 C T 0.046136 1.3077e-05
10:5183737 T G 0.095851 -1.9180e-07
10:5192976 G A 0.122077 -3.3609e-06
10:5202925 A G 0.225347 -2.2699e-05
10:5204928 T C 0.747159 1.4188e-05
10:5210975 C T 1.228638 5.1533e-06
10:5228666 A G 0.036970 2.3043e-05
10:5228849 C A 0.262443 8.8731e-06
10:5229263 T C 1.952719 -5.4721e-06
10:5234058 T C 0.062700 -3.4956e-05
10:5241756 A G 0.048250 1.5097e-05
10:5247910 A G 0.046499 1.3791e-05
10:5257647 A G 0.311454 2.4315e-06
10:5258571 A G 0.278792 -1.1874e-05
10:5260682 G C 0.310662 3.9545e-06
10:5273530 T C 0.055193 7.0256e-06
10:5275078 T C 0.195306 8.8517e-06
10:5276114 C G 0.024917 3.1969e-07
10:5283203 A G 0.073185 2.4375e-05
10:5283961 T C 0.148633 3.3667e-06
10:5303018 A G 0.081093 -4.1631e-06
10:5304809 A G 0.140460 -1.0224e-05
10:5304958 T C 0.253263 8.3882e-06
10:5305334 C T 0.196115 1.0046e-05
10:5311075 A G 0.655316 3.8713e-06
10:5315003 C T 1.896605 -7.8215e-06
10:5318297 C T 0.727171 1.5106e-05
10:5319267 G A 0.050171 -4.7077e-06
10:5325029 T C 0.188405 -3.0160e-05
10:5326150 T G 1.938518 -2.0562e-06
10:5328031 A G 0.044072 -1.2834e-05
10:5329803 A G 0.036443 -4.2262e-06
10:5332901 G A 1.191978 -5.1565e-06
10:5333043 T C 0.430384 2.4634e-07
10:5334347 A C 0.149218 7.4655e-06
10:5335965 T C 0.145880 9.2925e-06
10:5336631 C G 0.446081 -1.4944e-05
10:5338018 A C 0.350780 -4.0426e-06
10:5339330 G A 1.949557 5.0867e-07
10:5348598 A G 0.793457 -2.4717e-05
10:5349871 T C 0.385995 -5.5652e-07
10:5353690 A G 0.335508 1.9625e-05
10:5354677 A G 0.411419 -2.7925e-05
10:5356525 C T 0.419586 -3.5844e-05
10:5357328 G A 1.963309 -1.2743e-05
10:5359473 T C 0.084010 -2.6405e-05
10:5359674 A G 0.155334 -1.2848e-05
10:5359894 C T 0.101138 -1.2011e-05
10:5359932 A G 0.053649 -1.4758e-05
10:5361983 A G 0.073161 -5.8527e-06
10:5362292 A G 0.878786 -2.9943e-05
10:5364393 A G 0.042685 1.3403e-05
10:5366579 C T 0.100563 1.5643e-06
10:5370359 C A 0.323371 3.6407e-06
10:5372235 T C 0.204040 -1.2849e-05
10:5372346 G C 0.224633 4.4821e-06
10:5376949 A G 0.150269 1.4541e-05
10:5380664 C T 0.943325 -1.6636e-05
10:5383139 T C 0.164647 2.5087e-05
10:5384777 G T 0.489659 -9.8367e-06
10:5385139 G C 0.095062 -1.0950e-06
10:5386218 G T 0.030377 -9.7248e-06
10:5386845 T C 0.061635 -1.1969e-05
10:5388148 T C 0.094403 -1.9957e-06
10:5391663 G A 0.892916 1.9023e-06
10:5392642 G T 0.060666 1.1509e-05
10:5392658 A G 0.739492 -7.3688e-06
10:5393086 C A 0.204289 -1.3130e-06
10:5393944 G A 0.035936 1.1025e-05
10:5396836 G A 0.716050 1.4701e-04
10:5397167 G A 0.039666 3.6298e-06
10:5404923 C T 0.038755 5.0711e-06
10:5410964 G A 0.456963 6.8885e-05
10:5411811 T C 0.102131 -1.5623e-05
10:5415142 C T 0.080749 3.7606e-05
10:5415954 G A 0.564065 4.1599e-05
10:5416757 T C 0.097004 1.8764e-05
10:5421052 A G 0.054044 -2.2065e-06
10:5421221 C T 0.034712 5.3687e-06
10:5424325 T C 0.361425 -3.7512e-07
10:5424727 G A 0.748821 1.0192e-05
10:5436073 A G 0.054866 4.7186e-05
10:5436350 T C 0.029867 6.3271e-07
10:5437365 G A 1.432097 6.2139e-06
10:5444297 A G 0.115591 -1.8545e-05
10:5452126 C T 0.031741 4.6684e-06
10:5475741 T C 0.575729 -8.4460e-06
10:5476446 C T 0.058001 -2.8286e-06
10:5486669 T G 0.118191 -1.3941e-05
10:5489784 A G 1.423920 9.9198e-06
10:5495352 A G 0.056570 1.2409e-05
10:5499824 G A 0.028508 2.9261e-05
10:5501494 A G 0.030643 -6.7557e-06
10:5503873 A G 0.031686 3.1618e-06
10:5509651 T C 0.035661 -5.3927e-06
10:5511433 A G 0.672067 -4.8612e-06
10:5511869 A C 1.319362 1.2863e-05
10:5512648 T C 0.075415 -1.1962e-05
10:5519677 T G 0.145302 -2.1195e-05
10:5526442 C T 0.134147 -5.1732e-06
10:5528032 T C 1.073253 -2.5735e-05
10:5528458 C T 0.040233 -1.0546e-06
10:5528917 A G 0.139858 1.3871e-07
10:5528964 A G 0.100866 3.2565e-06
10:5530385 C T 0.419745 1.0364e-05
10:5532275 A G 0.024224 -6.9007e-06
10:5536688 G A 0.067214 1.2203e-05
10:5541230 C T 0.574159 1.3588e-05
10:5542109 G A 1.485039 1.2626e-05
10:5542780 C T 0.194395 1.9928e-05
10:5543835 A G 1.010230 -1.1646e-05
10:5546697 A G 0.423863 -5.6744e-06
10:5549672 A G 0.266029 -1.4496e-05
10:5551181 G A 0.860233 -2.7600e-05
10:5552872 C T 0.179419 -2.0641e-06
10:5554663 C T 0.724761 -1.3115e-05
10:5557082 C T 0.110950 -1.7914e-05
10:5558349 A G 1.630674 -3.1771e-05
10:5560269 T C 0.032560 -1.5231e-05
10:5562195 C T 0.376119 -1.0817e-05
10:5563929 T G 0.479565 6.6311e-06
10:5564775 A G 0.324697 -1.9317e-06
10:5567366 A G 0.486576 -4.0482e-07
10:5567695 A G 1.909582 5.3017e-06
10:5569902 A G 0.553525 1.4944e-05
10:5569973 T C 0.047162 -2.5530e-05
10:5571213 T C 0.449429 -1.5447e-05
10:5580628 T C 0.992038 5.0320e-06
10:5587185 A G 0.175628 -3.7630e-06
10:5591094 T G 0.458058 -9.4180e-06
10:5592386 G C 0.772572 4.3382e-05
10:5594362 G T 0.636617 -4.9097e-05
10:5595293 C T 0.187847 3.4313e-05
10:5596392 A C 0.856765 -2.0591e-05
10:5597491 C T 0.023816 1.8363e-06
10:5600854 T C 0.076248 2.0483e-05
10:5602053 T A 1.345198 3.3880e-06
10:5602688 T C 0.046197 1.4890e-05
10:5603607 T C 0.104310 4.1638e-06
10:5604827 G T 1.379298 1.7945e-05
10:5604955 C T 0.034981 -9.1313e-07
10:5604960 C A 0.046632 -6.2617e-07
10:5605228 T C 0.040471 3.6553e-05
10:5605253 C G 0.654745 1.8226e-05
10:5605461 A G 0.028161 6.3042e-07
10:5606589 A C 0.094964 6.4254e-06
10:5607539 A G 0.920278 -1.7402e-05
10:5608202 T C 0.635729 -4.6429e-06
10:5610171 T C 0.698470 -2.9738e-05
10:5611911 T C 0.300687 1.6344e-06
10:5612132 A G 1.431465 -4.1946e-06
10:5614398 A G 0.115540 1.2792e-05
10:5617436 A G 0.192994 1.4426e-05
10:5620499 G T 1.801984 -2.9622e-06
10:5622558 T A 0.378366 -1.3214e-05
10:5625021 C G 1.926401 2.2875e-06
10:5627659 A C 0.116213 9.5115e-06
10:5628571 C T 0.178511 -1.8530e-05
10:5629111 G A 0.071338 1.1987e-05
10:5630268 A G 0.068809 -1.1163e-05
10:5630300 T C 0.075843 5.3608e-06
10:5631773 G A 0.129091 1.4599e-05
10:5636434 G A 1.489867 2.7498e-05
10:5637993 G A 0.353021 1.4529e-05
10:5643044 C T 1.485280 -3.1169e-06
10:5644621 A G 0.768441 -1.1237e-05
10:5649098 G A 0.885987 2.6232e-05
10:5649917 A C 0.072022 1.4548e-05
10:5651578 T C 0.720796 -3.7708e-06
10:5653989 A G 0.174207 2.0617e-05
10:5658757 A G 0.301112 6.2074e-06
10:5672657 A G 0.132396 -7.3994e-06
10:5674526 A G 0.025220 -5.9418e-06
10:5679630 A G 0.055879 3.3534e-06
10:5681038 T C 0.534693 -5.6638e-06
10:5685301 T C 0.853179 1.0562e-05
10:5687728 C T 0.028678 1.6113e-05
10:5688356 A G 0.074449 -7.3975e-06
10:5688793 C A 0.445244 -2.1833e-05
10:5689082 T C 0.470896 3.4831e-05
10:5691484 T C 0.023350 -1.2259e-05
10:5692423 A G 0.195024 4.6280e-06
10:5693649 G A 0.459432 -1.8696e-05
10:5696482 A G 1.166282 1.0269e-05
10:5701761 A G 0.276637 7.9867e-06
10:5705084 G A 0.197737 -1.7313e-06
10:5706022 A G 1.149045 -2.5353e-05
10:5711820 A G 0.102168 2.5430e-05
10:5712310 G T 0.490394 -4.8379e-06
10:5719228 T C 0.059344 -1.3138e-05
10:5719257 A G 0.035882 -8.6938e-07
10:5721701 A G 0.100387 -1.8656e-06
10:5723694 C T 0.091605 2.0021e-05
10:5723837 G A 0.058834 -1.0403e-05
10:5726253 A G 0.038085 1.4229e-06
10:5727292 T G 0.285255 -2.0756e-05
10:5734358 C A 0.528914 3.4043e-06
10:5735817 A G 0.096977 1.5679e-05
10:5738670 T C 1.903108 -1.2289e-05
10:5738848 C T 0.048311 9.6404e-06
10:5741996 C G 0.028538 2.1472e-05
10:5757086 T C 0.152645 1.3567e-05
10:5773034 G A 0.065640 2.9555e-06
10:5773561 T C 0.035464 2.1251e-05
10:5781802 A C 0.024411 -7.3916e-06
10:5783167 G A 1.674127 -2.1326e-05
10:5784151 G A 0.440161 -3.4608e-05
10:5785462 G T 0.030252 -7.4691e-06
10:5788608 C G 1.665522 -2.7192e-05
10:5790420 C T 1.979955 -1.3047e-05
10:5799613 G A 0.402689 -2.5033e-05
10:5808086 A G 0.429585 -2.8352e-05
10:5813361 G A 0.429850 -2.6288e-05
10:5815108 T C 1.793573 -1.6647e-05
10:5827901 C T 0.066171 3.1182e-05
10:5828119 A C 0.029918 1.1088e-05
10:5830052 A G 0.103997 -9.7124e-06
10:5844628 T C 1.166051 -6.5364e-07
10:5846692 C T 0.102552 -2.3611e-05
10:5848232 C T 0.071301 -8.7884e-06
10:5849754 C T 0.039717 -1.2896e-05
10:5865257 C T 0.448950 -3.1753e-05
10:5869767 C T 1.193640 2.6076e-05
10:5870842 A G 0.040842 4.5172e-06
10:5876556 A G 0.053214 1.6434e-05
10:5880488 T G 0.242312 -1.1473e-05
10:5884478 A G 0.038398 6.1481e-07
10:5884516 A T 1.656771 8.4990e-06
10:5886734 T C 0.848205 2.6842e-05
10:5903837 G A 0.120303 1.2657e-05
10:5907604 C T 0.076758 4.8244e-06
10:5912143 C T 0.761761 4.2867e-05
10:5916771 T C 0.934921 2.5863e-05
10:5916926 G C 1.787460 -5.5445e-06
10:5920121 C T 1.745187 8.2850e-07
10:5928980 G C 0.029670 1.4574e-05
10:5929962 C G 0.071600 -8.6426e-06
10:5930512 G T 0.799529 -2.1792e-05
10:5934843 G A 0.131111 -1.5028e-05
10:5935476 T C 0.115903 1.0487e-05
10:5935712 A G 0.169587 1.6082e-05
10:5937523 G A 0.025930 -3.1880e-06
10:5944433 G A 0.031047 -9.8143e-06
10:5944882 A G 0.052650 5.7122e-07
10:5946326 A C 0.061207 4.9912e-06
10:5948638 T C 0.661507 1.6053e-05
10:5952633 A G 0.071128 -9.5488e-06
10:5959602 T C 0.087617 -1.9074e-07
10:5960804 C T 0.206702 1.6185e-05
10:5965695 T C 0.029765 -2.7010e-05
10:5970905 T C 0.076724 -3.5345e-06
10:5974134 G A 0.044806 -1.7276e-05
10:5978411 C T 1.736745 5.8264e-06
10:5979117 C T 0.070193 -6.4973e-06
10:5982577 C T 1.453890 -1.7475e-05
10:5983117 T G 0.084061 -5.0846e-06
10:5983762 T C 0.367664 -4.2106e-06
10:5985518 A G 0.061421 -5.1196e-06
10:5986714 T G 0.036728 -2.0896e-05
10:5988071 A G 0.294095 1.3578e-05
10:5989818 T C 0.053867 -2.0518e-06
10:5989954 G C 0.427059 -3.0354e-05
10:5991569 A G 0.167295 -1.7838e-05
10:5991734 A G 0.050141 7.9551e-06
10:5994694 C A 1.059191 -3.3801e-05
10:6001673 A G 0.036701 -1.0549e-06
10:6001696 T C 0.989433 -4.0345e-05
10:6002368 G T 0.995216 -4.2443e-05
10:6002697 A G 0.043178 -2.9948e-05
10:6003772 G C 0.033801 3.6660e-06
10:6004595 T C 0.054989 1.7452e-05
10:6005168 C T 0.024747 2.5592e-05
10:6005674 A G 1.543349 -1.6055e-05
10:6008172 T C 0.247259 7.6582e-06
10:6010864 A G 0.065953 -1.2444e-05
10:6011623 T G 0.399578 -4.1868e-06
10:6012301 C T 1.945589 3.2991e-06
10:6014984 A G 0.156854 3.1093e-06
10:6015119 A G 0.660949 -1.3064e-05
10:6018970 G A 0.878691 -5.3802e-06
10:6025235 T C 0.122213 -2.9775e-05
10:6027302 G A 0.863997 -9.0273e-06
10:6029117 A G 0.032373 2.5227e-05
10:6029726 A G 1.319645 2.3569e-05
10:6030076 T C 0.038938 2.7698e-06
10:6030749 G A 0.746268 2.7040e-05
10:6032917 A G 0.284878 1.1678e-05
10:6033415 G A 0.195350 8.0843e-05
10:6033846 C G 0.089327 8.2770e-07
10:6036457 G A 0.042766 -5.8371e-06
10:6037726 T C 0.226622 -4.6121e-05
10:6037939 T C 0.060337 -1.4058e-05
10:6040028 A C 0.200188 2.9161e-05
10:6042472 G A 0.195524 1.7029e-05
10:6042788 C A 0.053007 -9.4441e-06
10:6044517 T C 0.083071 -1.2732e-05
10:6050892 T C 0.043480 3.8366e-06
10:6055124 G C 0.151166 2.6434e-05
10:6055150 C T 0.034219 1.0655e-05
10:6062844 T G 0.068105 8.2130e-06
10:6063674 C T 1.951029 1.0616e-05
10:6066417 A C 0.077237 2.5054e-05
10:6070408 T C 0.072770 -2.3360e-05
10:6071545 T C 0.070978 -1.2715e-05
10:6071654 C T 0.474438 3.2826e-05
10:6077820 A G 0.044187 1.6628e-05
10:6079035 T G 1.858751 1.3761e-05
10:6080637 C A 0.068156 -1.1782e-05
10:6081462 G A 0.028249 -1.4791e-05
10:6082396 C A 0.640139 -2.9554e-05
10:6086093 A C 0.813251 -2.5278e-05
10:6094354 C A 0.105330 1.3482e-05
10:6094697 T C 0.197577 6.3178e-06
10:6095836 G A 0.063747 3.3479e-06
10:6096199 T G 1.206549 5.8332e-05
10:6097283 C T 0.218211 -1.7527e-06
10:6098949 T C 0.806703 1.2043e-04
10:6099045 C T 0.545413 -1.6768e-05
10:6101791 T C 0.101362 -2.7775e-06
10:6102012 T C 0.327284 -1.6955e-05
10:6110829 T C 1.398626 1.8365e-05
10:6110875 A C 1.208158 2.2415e-05
10:6116254 A G 0.047373 -1.1649e-05
10:6121286 C T 0.117715 -2.6881e-05
10:6123495 T C 0.237984 -7.2563e-06
10:6124080 G A 0.099244 2.5664e-05
10:6133765 T C 0.086998 -2.4782e-05
10:6134617 T A 0.047278 2.6007e-05
10:6136490 A C 0.073650 -9.0468e-06
10:6142476 C T 0.663356 -2.6422e-05
10:6149037 T C 0.170035 -6.9306e-06
10:6152657 A G 0.021473 7.6170e-06
10:6154425 C A 0.061921 1.5956e-05
10:6155357 C T 0.032594 -2.3799e-05
10:6156736 G A 0.063818 -1.3777e-05
10:6162740 A G 0.123995 3.1795e-05
10:6164237 C A 0.061452 -1.9268e-05
10:6165030 T C 0.861937 8.4246e-06
10:6170363 T G 0.102420 -5.8381e-06
10:6170852 A G 0.076023 1.3514e-05
10:6171868 A C 0.061122 5.6859e-06
10:6171924 A G 0.924483 8.4042e-06
10:6177794 T C 0.859258 -2.7480e-05
10:6178071 A G 0.034291 1.9192e-05
10:6178941 C T 0.684687 -1.4665e-05
10:6179121 A G 0.082684 -6.6608e-06
10:6179313 A G 1.332639 -2.4213e-06
10:6180989 G A 0.175917 -1.7734e-05
10:6182159 T C 0.248969 -7.1144e-06
10:6183022 T C 0.067384 2.0392e-05
10:6183872 A C 0.338707 -2.7708e-05
10:6184232 A G 0.274729 9.4518e-06
10:6184909 T C 0.111484 -3.4365e-05
10:6185016 C T 0.326111 2.0430e-05
10:6185667 A G 0.732907 9.0701e-06
10:6188008 A G 0.266580 -2.8922e-05
10:6188591 G A 1.267263 1.0318e-05
10:6188949 G A 1.411756 -1.7616e-06
10:6192071 C T 0.088888 -1.2851e-05
10:6193975 C T 0.034467 6.1157e-06
10:6194476 T C 0.547235 -4.3206e-06
10:6197536 G T 0.116046 1.3524e-05
10:6205850 T G 0.020542 -6.2320e-07
10:6206221 T C 0.069683 -1.5660e-06
10:6209218 T C 0.566397 2.4473e-05
10:6209946 A C 0.519666 -2.6204e-05
10:6210655 G A 1.561477 -1.9616e-05
10:6210740 G A 0.475645 -1.9695e-05
10:6210773 T C 0.160767 -1.1029e-06
10:6218139 G A 0.072080 2.1272e-05
10:6219037 C T 0.492777 -1.9845e-06
10:6220093 A C 0.075459 4.3722e-05
10:6220653 T C 0.065392 1.7482e-05
10:6220919 G C 0.338633 -2.4693e-05
10:6221296 T C 0.066361 1.9566e-05
10:6221616 C T 0.088297 3.3351e-06
10:6222744 G A 0.573873 7.5123e-07
10:6223812 A C 0.494144 -7.3964e-06
10:6224719 A G 0.026852 -4.3332e-06
10:6227201 A G 0.098404 -2.9879e-06
10:6228226 G A 1.426606 1.1183e-05
10:6228598 C A 1.107713 -1.0069e-05
10:6230178 A G 1.613206 8.5357e-06
10:6233171 G A 0.268015 4.0591e-06
10:6233300 A G 1.470263 -2.7290e-05
10:6234459 T C 0.052473 -1.4786e-05
10:6235348 G T 1.542564 -3.1631e-05
10:6236332 A G 1.793260 9.9655e-06
10:6236716 C T 0.079818 -1.5682e-05
10:6237449 T C 0.051803 -1.6345e-05
10:6241803 G A 0.122207 1.9352e-07
10:6242176 T C 1.887493 3.2616e-06
10:6242529 T C 1.011784 -8.6152e-06
10:6244278 G C 1.493743 2.6554e-06
10:6244885 A G 0.121720 6.8293e-06
10:6245754 G C 0.333407 3.2341e-06
10:6246431 T C 0.081497 1.2398e-05
10:6246678 T G 0.603921 1.8165e-05
10:6250464 T C 0.656547 3.8501e-05
10:6254978 T C 0.043919 2.1095e-06
10:6255931 C T 0.499995 6.6091e-05
10:6257583 G T 0.084690 2.2582e-06
10:6257723 G A 0.585120 3.9209e-05
10:6258052 A G 1.911180 1.0730e-05
10:6259239 A G 1.941639 4.7011e-06
10:6259619 C A 0.025842 3.1972e-05
10:6260717 G T 0.117522 2.2874e-05
10:6260793 T C 0.054941 -1.2258e-05
10:6261955 C A 0.075490 -2.5618e-05
10:6262459 C T 1.454012 -1.9656e-05
10:6262702 T C 0.027012 -1.2063e-05
10:6263912 C T 0.578629 -6.0398e-07
10:6265402 C T 0.033767 2.9829e-07
10:6266128 T C 0.027314 -9.2110e-06
10:6267175 A C 0.291752 9.0542e-06
10:6269855 C T 0.848246 1.0173e-05
10:6270511 G A 0.665835 -1.1303e-05
10:6271036 C G 0.161458 -8.4833e-07
10:6275180 T C 0.107686 -7.1961e-06
10:6275498 A G 0.546222 5.2368e-05
10:6277556 T C 0.798856 -1.3560e-05
10:6277661 T G 1.227101 -2.5341e-05
10:6281220 G A 0.082745 -3.3308e-05
10:6285213 A G 0.085815 -1.5591e-06
10:6286677 A G 0.061816 5.5936e-06
10:6286782 A G 0.025604 -3.7859e-06
10:6286814 T C 0.065056 -1.5128e-05
10:6287865 G T 1.833140 1.4690e-05
10:6287926 T G 0.211177 1.7503e-05
10:6289710 C G 0.269154 1.3281e-05
10:6290292 A C 0.362023 -5.6205e-06
10:6291386 A C 0.050440 -2.4021e-05
10:6295548 C T 1.669680 -8.7173e-06
10:6300070 C T 0.186830 1.3244e-05
10:6304760 A G 0.028484 -1.5552e-05
10:6305553 G A 1.366389 -2.3750e-05
10:6306138 A G 0.089874 1.2978e-05
10:6310176 T C 1.202289 -3.1302e-05
10:6311749 G A 0.371662 3.5297e-05
10:6312740 C T 0.071893 1.5356e-05
10:6315225 C T 0.044966 7.0113e-06
10:6315794 A C 1.976191 1.0199e-05
10:6316286 A G 1.653973 -9.3554e-07
10:6318001 C A 0.030792 -1.2728e-05
10:6318458 G A 0.187725 1.2395e-05
10:6322167 T G 1.416172 2.1316e-05
10:6322259 T C 0.050851 6.1970e-06
10:6322577 C T 0.038918 1.6013e-06
10:6329997 C T 1.277888 -1.2043e-05
10:6333875 G A 0.031136 -6.3065e-06
10:6335604 T C 0.075547 1.7873e-06
10:6335786 A G 0.123903 -4.9211e-06
10:6336588 A G 0.037449 -1.6577e-05
10:6337554 A G 0.072790 1.0920e-05
10:6344926 A G 0.068391 1.2921e-05
10:6345022 T C 1.361350 -9.7556e-06
10:6345342 A C 0.217983 -1.8461e-05
10:6350868 C T 0.105938 2.1376e-05
10:6353444 A C 0.104245 2.6299e-05
10:6353759 T C 0.101624 5.9995e-06
10:6353876 A G 0.104953 -1.1722e-05
10:6354438 A G 0.074969 -2.8275e-05
10:6355394 T G 0.139474 1.3394e-05
10:6356869 A G 0.234404 -6.3945e-07
10:6365711 T C 0.165908 8.6278e-06
10:6370545 T C 1.194218 -2.0140e-05
10:6372221 C G 0.030102 -3.2965e-06
10:6375155 A G 0.052735 -1.9125e-06
10:6377748 C G 0.083496 -1.8600e-05
10:6379804 T C 0.120194 2.4082e-06
10:6380420 T C 1.769057 1.0129e-06
10:6380627 C T 1.392663 -6.4906e-06
10:6387130 G T 0.319073 -1.3067e-05
10:6390107 A G 1.221485 -1.7134e-05
10:6390450 A G 1.630878 2.4273e-06
10:6390941 A G 1.858751 -1.1054e-05
10:6393009 G A 1.481904 -3.6823e-06
10:6393260 G C 1.622171 6.0740e-07
10:6394456 T G 0.108458 7.8215e-06
10:6394995 T C 0.686159 -1.2817e-05
10:6398029 G T 0.074279 8.0433e-06
10:6407737 A G 0.784757 5.6445e-06
10:6409441 G A 0.049535 8.7207e-06
10:6420375 A C 0.160274 1.3155e-05
10:6423355 A G 0.033111 1.5834e-05
10:6426552 T C 0.292511 3.6878e-07
10:6427520 G T 1.484400 -1.2566e-05
10:6428739 C A 0.227962 1.8414e-05
10:6431765 C T 0.068289 9.7992e-07
10:6436034 A G 1.759558 1.6824e-05
10:6441591 A G 0.101566 -1.6136e-05
10:6442148 T C 0.040040 -1.1544e-05
10:6443117 G A 0.034080 -3.1448e-06
10:6447553 T C 0.440359 2.0174e-05
10:6448330 A G 0.020501 -4.8176e-06
10:6448900 G A 0.530117 -6.3553e-05
10:6452503 C T 0.028990 -4.5352e-06
10:6470994 C T 0.220529 1.9848e-05
10:6472260 A C 0.084084 -5.2837e-06
10:6472891 T G 0.451741 -8.6374e-05
10:6473967 A G 0.026542 -1.0468e-05
10:6477267 A G 1.490339 -2.3258e-05
10:6477535 G A 0.047771 -1.9924e-05
10:6485147 C G 0.047513 5.0012e-06
10:6485722 A G 0.233122 2.2240e-06
10:6488624 A G 0.046724 -1.0710e-05
10:6489652 C T 0.677544 6.9216e-07
10:6496186 C G 0.655057 2.0585e-05
10:6496336 T C 0.233758 4.5300e-05
10:6496815 A G 0.090666 -1.0951e-05
10:6498723 A G 0.438547 -8.4108e-05
10:6499676 T C 0.024401 1.3028e-05
10:6505931 T C 0.090269 -1.1111e-05
10:6507212 G A 0.041920 5.6177e-06
10:6507333 A G 0.053581 1.4986e-06
10:6511752 C T 0.089456 -1.2205e-05
10:6515256 A G 0.048162 1.6659e-05
10:6516327 C T 0.728446 -9.9362e-06
10:6517619 T C 0.624694 -1.6144e-06
10:6519237 T C 0.060945 -8.4519e-06
10:6520549 G A 0.376928 8.9539e-07
10:6520584 C T 0.350185 2.6136e-05
10:6520963 A G 0.046156 -2.2188e-05
10:6527143 A G 0.504751 1.5364e-05
10:6529685 T C 0.027746 1.4798e-05
10:6531149 T C 1.084322 -3.0343e-05
10:6531513 A G 0.190431 -7.0799e-07
10:6533539 A G 0.046414 1.4105e-05
10:6534265 T C 0.090004 1.3070e-05
10:6534620 T C 0.219367 -2.4428e-05
10:6534695 G A 0.121227 -5.5538e-06
10:6534728 C G 1.864905 -4.4257e-06
10:6537037 T A 0.262456 -2.7048e-05
10:6537425 C T 0.390208 -1.9675e-06
10:6539351 C G 0.026923 -6.0577e-06
10:6540723 A G 0.685503 2.4353e-05
10:6545335 A G 0.070570 -2.2306e-05
10:6553071 C T 0.158840 -2.3261e-05
10:6555831 A G 0.271302 2.6414e-05
10:6556041 C T 1.012284 1.6619e-05
10:6556854 T C 1.602710 2.6533e-05
10:6561183 A G 0.245654 -2.9448e-05
10:6561954 C T 0.062955 2.8387e-06
10:6568615 G C 1.954385 -1.9433e-05
10:6596242 A G 1.157640 1.4906e-05
10:6596332 G A 0.382514 -1.3705e-05
10:6599396 T C 0.170246 2.2456e-06
10:6601948 G T 1.954813 -1.3404e-05
10:6606286 G A 0.224228 -5.7926e-07
10:6606317 A G 0.030071 7.5623e-06
10:6606541 T C 0.213822 -4.1760e-06
10:6608502 G T 0.159928 7.9655e-06
10:6608733 A G 1.716754 -7.7387e-06
10:6612506 G A 1.953283 -2.9706e-05
10:6613974 T C 0.044232 4.9389e-06
10:6616120 C T 1.256955 2.9784e-05
10:6618208 C T 0.116689 7.1263e-06
10:6618822 T C 1.318628 -2.6972e-05
10:6626214 A G 0.400761 3.0381e-05
10:6629225 A G 1.333060 -1.4992e-05
10:6631588 G A 0.399581 2.3143e-05
10:6632290 A G 0.027195 -9.6344e-07
10:6632391 A G 1.708506 4.7357e-06
10:6633671 A G 0.054693 9.5870e-06
10:6638396 C T 0.546297 3.0576e-05
10:6641454 T C 0.022752 1.6165e-05
10:6642620 T C 0.064148 1.9648e-07
10:6643816 A C 0.508661 1.5610e-05
10:6643851 A G 0.359572 1.1214e-05
10:6644115 T C 0.028178 -1.1309e-05
10:6644674 G A 0.509011 -2.1879e-05
10:6645691 A C 0.252314 1.9711e-05
10:6649267 A G 1.334427 7.7395e-06
10:6650775 G T 0.422965 7.2620e-07
10:6652850 C A 0.161957 1.7748e-05
10:6653936 T G 0.207903 4.8353e-06
10:6658517 A C 0.454213 -4.6398e-05
10:6663945 C T 1.253185 1.9827e-05
10:6665531 G A 0.031146 -8.0804e-06
10:6666308 C T 0.662013 5.4410e-06
10:6668420 T C 0.106938 6.2607e-06
10:6671256 A G 0.596754 -4.7956e-06
10:6677540 T G 1.021415 1.5464e-05
10:6678544 G A 1.803293 2.0252e-05
10:6678731 G A 0.051701 -9.3625e-06
10:6679853 C T 0.030360 1.7479e-05
10:6680003 G A 0.357104 -1.9239e-05
10:6684522 G A 0.184083 1.3132e-05
10:6685826 A G 0.050107 -1.6418e-06
10:6686433 C T 0.052221 -9.0387e-06
10:6700116 G A 0.371074 -1.3172e-05
10:6700990 G A 0.489309 2.2076e-05
10:6701248 T C 0.046462 1.0123e-05
10:6705283 T C 0.091829 -1.4872e-05
10:6710573 A G 0.151717 1.4906e-05
10:6715662 G T 0.125042 -8.5379e-06
10:6723023 A G 0.413544 -1.9873e-05
10:6724940 A C 0.127942 7.7212e-06
10:6726606 A G 0.458225 2.7780e-05
10:6730905 G C 0.079631 2.1636e-05
10:6731071 G A 1.569837 3.2559e-05
10:6731456 G C 0.348801 1.3027e-05
10:6735854 G A 0.255772 6.2456e-06
10:6736949 G A 0.041529 8.1439e-06
10:6738313 G A 0.330969 2.2936e-05
10:6738614 A G 0.861790 1.7264e-05
10:6744094 G T 0.026111 1.1477e-05
10:6747620 G A 0.158275 -3.8950e-07
10:6750960 G A 1.513186 -1.0037e-05
10:6751864 G A 0.252569 -1.0925e-05
10:6760422 A G 0.051545 -1.3737e-05
10:6762403 G A 0.234299 2.7908e-05
10:6767306 A G 1.216297 -1.1379e-05
10:6768836 G T 0.338378 4.8006e-05
10:6770611 G A 1.653844 1.8910e-05
10:6772492 T C 0.058882 1.5304e-05
10:6774006 T C 0.098785 -6.8844e-06
10:6775393 A G 0.486392 5.1250e-06
10:6776179 G A 0.366185 6.2565e-05
10:6779443 T C 0.372556 1.4100e-05
10:6779575 G A 1.936209 1.6646e-05
10:6779733 T A 0.515597 -1.9494e-05
10:6781338 G T 0.890699 1.1740e-05
10:6782100 A C 0.263636 -3.0971e-05
10:6786682 A G 0.066623 -1.7915e-05
10:6788713 G A 0.463035 1.2198e-05
10:6788750 T C 1.420575 2.8716e-05
10:6793356 C T 0.087375 -1.6022e-05
10:6793729 A G 0.156429 4.7177e-05
10:6794969 A G 0.125940 -8.5385e-06
10:6797972 A G 0.299392 -4.5712e-06
10:6799269 G A 1.889237 2.4822e-05
10:6799316 C A 0.024622 5.2585e-05
10:6800809 T C 0.053544 -1.9873e-05
10:6801073 C T 0.132331 -1.1392e-05
10:6805920 C A 0.043698 3.0007e-06
10:6807941 G T 0.190390 6.7940e-06
10:6813426 T C 0.229882 1.6614e-05
10:6814474 G T 0.168825 -7.8267e-06
10:6817395 C T 0.126460 2.4181e-06
10:6817455 C T 0.030989 2.2423e-06
10:6817903 C T 1.541452 -2.0583e-05
10:6819487 G A 0.211449 1.7834e-05
10:6833390 G T 1.941479 1.3959e-05
10:6836361 A G 0.073202 -2.0321e-05
10:6838259 T C 1.942832 1.4632e-05
10:6845780 C T 1.587636 -2.0459e-06
10:6845864 C T 0.080997 3.7611e-06
10:6853128 G A 1.586191 -3.8417e-06
10:6853325 T G 0.147467 8.9509e-06
10:6853765 C A 0.133997 1.4994e-05
10:6856699 G A 0.029351 -8.1286e-06
10:6857307 A G 0.200885 -3.0489e-06
10:6857786 G T 1.942431 9.6188e-06
10:6876020 A G 0.046159 -7.8033e-06
10:6883788 G A 0.362424 9.2140e-06
10:6884134 T C 0.044337 -5.1874e-06
10:6886958 A G 0.028521 4.4177e-05
10:6894019 T C 0.128459 8.1447e-06
10:6894811 A G 0.043310 -1.5111e-05
10:6899786 A G 0.089647 -6.6078e-06
10:6904451 T C 0.071967 -2.6531e-05
10:6906476 G A 0.229658 3.7880e-05
10:6908055 C T 1.227696 9.8391e-06
10:6909210 G C 1.189934 1.5980e-05
10:6911590 G T 0.118514 -6.6108e-06
10:6914686 A G 0.031999 -3.8293e-06
10:6914702 T C 0.100750 -9.7803e-07
10:6915455 T C 0.054656 -1.4580e-05
10:6916953 G A 0.063889 -3.9682e-06
10:6918772 T C 0.091771 8.6572e-06
10:6920619 C A 0.283715 -2.4245e-06
10:6921544 A G 0.161957 2.0835e-05
10:6922615 C T 1.018560 -1.4882e-05
10:6926852 C T 0.279625 -1.3678e-05
10:6929145 T C 0.147705 8.1389e-05
10:6929263 C G 0.316608 -9.2990e-06
10:6930324 C T 0.137217 -3.8913e-06
10:6930655 T C 0.443242 9.7883e-06
10:6933139 A G 0.451983 2.4321e-05
10:6937822 T C 0.339078 3.3999e-05
10:6939944 T C 0.157830 1.3531e-05
10:6940614 T C 0.163593 3.0760e-05
10:6941948 C T 0.581043 -1.2430e-05
10:6942155 G A 0.114717 1.3381e-05
10:6942436 C T 0.693778 -2.0204e-05
10:6946752 T A 0.196782 1.1489e-05
10:6947754 G A 0.040737 -1.0667e-05
10:6950643 T C 0.302594 8.3030e-06
10:6955145 T G 0.586510 -1.2315e-05
10:6956478 C T 0.670217 -6.4312e-06
10:6959039 A G 1.793638 -2.4411e-06
10:6959853 T C 1.223171 4.9626e-06
10:6960622 G C 0.025652 -3.7983e-05
10:6960833 A C 0.097758 -1.7908e-05
10:6971455 A G 0.846267 -6.6916e-06
10:6974647 G A 1.350478 -1.5928e-05
10:6975531 C T 0.142534 3.1351e-06
10:6977250 G A 0.353214 -4.7886e-06
10:6979619 A G 1.194779 -1.8727e-05
10:6980386 A G 0.169240 7.4642e-06
10:6984926 G A 0.127837 -1.4010e-05
10:6985007 A G 0.970265 -4.3792e-05
10:6999765 T G 1.185743 -5.3260e-05
10:7001118 C T 0.951923 -2.2291e-05
10:7002323 C A 0.296546 -3.9181e-05
10:7006503 A C 0.117596 -2.7397e-05
10:7007508 T C 0.807811 2.8266e-05
10:7008503 G T 0.130910 -2.2575e-05
10:7014356 G A 0.063583 -4.9316e-05
10:7015736 G A 0.426538 1.4714e-05
10:7020859 A G 0.406377 7.2828e-06
10:7023235 G A 0.328100 -3.3587e-05
10:7025379 G A 0.453275 1.3441e-05
10:7027011 T G 1.236995 3.5474e-06
10:7031340 A G 0.383476 -8.4242e-08
10:7036949 C A 0.142789 7.1371e-06
10:7038262 A G 0.104647 7.1849e-07
10:7039552 G A 0.431522 1.8978e-05
10:7041411 C T 0.541010 1.5997e-06
10:7041621 C T 0.033869 -1.6868e-05
10:7042059 G T 0.581897 2.1841e-06
10:7048483 T C 0.031656 -5.8270e-06
10:7048653 G A 0.061656 1.2429e-05
10:7052893 T C 0.054159 1.7690e-05
10:7055392 A G 0.121693 -1.7798e-05
10:7058686 G T 0.145329 1.4374e-05
10:7059026 A G 0.802637 -2.3642e-05
10:7059290 T G 0.078675 4.9324e-06
10:7061787 A G 0.221505 -2.9969e-06
10:7073178 A G 0.077608 -7.7930e-06
10:7073459 T C 0.192090 1.1846e-05
10:7079152 T C 0.289019 -5.2302e-06
10:7081025 T C 0.022136 -7.8983e-06
10:7081699 A G 0.882067 1.2902e-05
10:7083438 T C 0.162845 6.8331e-06
10:7087626 T C 0.021609 1.2417e-05
10:7089016 G A 0.176226 -4.8118e-05
10:7089294 G A 0.167938 1.5472e-05
10:7093576 T C 0.132562 -1.0361e-05
10:7098472 G A 0.030768 7.2287e-06
10:7105868 A C 0.868927 1.7175e-05
10:7112725 G A 0.144686 7.9914e-06
10:7116448 T C 0.390113 5.9623e-06
10:7118081 T C 0.150180 6.0202e-06
10:7123422 G A 0.135633 5.8758e-06
10:7123507 A G 0.327468 4.2985e-06
10:7131802 C T 0.297372 9.2835e-06
10:7139607 A G 0.051956 -1.8392e-05
10:7143430 A G 0.079008 -2.4579e-05
10:7145677 G A 0.097945 -1.5248e-05
10:7150098 T C 1.624360 -9.5518e-06
10:7151840 C T 1.759344 -8.6751e-07
10:7154864 T G 0.661857 1.6986e-05
10:7157486 A G 1.758783 2.3959e-06
10:7157851 T C 0.133943 4.9489e-06
10:7161178 G A 0.121574 -6.2038e-06
10:7161243 C T 0.709934 -2.8467e-06
10:7165087 G C 0.041794 1.2864e-06
10:7165796 G A 0.418913 4.8861e-06
10:7167104 A G 0.444513 3.0901e-06
10:7168150 C G 0.198084 6.1920e-07
10:7169537 G A 0.065583 -8.5793e-06
10:7172673 A G 0.267705 9.1930e-06
10:7172939 A G 0.031564 -1.0791e-05
10:7174215 A G 1.009142 1.3751e-05
10:7175451 T C 0.031197 1.0705e-05
10:7186717 C T 0.172810 -6.3321e-06
10:7187189 A G 0.044633 -1.4844e-06
10:7195123 A G 0.061030 7.1459e-06
10:7198079 A G 0.024775 7.3952e-07
10:7200250 G A 0.087063 7.3019e-06
10:7201111 A G 0.213332 -1.2037e-05
10:7203237 T C 1.025383 3.3187e-05
10:7204129 T C 0.023738 1.4038e-05
10:7210064 A G 0.143887 5.1713e-06
10:7212029 G C 0.064998 9.3883e-06
10:7215466 C T 0.046404 7.5940e-07
10:7215751 T C 0.056553 1.4503e-05
10:7215982 T C 0.136884 6.5653e-06
10:7216176 G A 0.032448 -1.9159e-05
10:7216384 T C 0.124821 -2.5157e-05
10:7220834 C T 0.569616 -5.5453e-06
10:7225777 A G 1.206815 1.5709e-05
10:7226008 C T 0.090602 1.8231e-05
10:7226122 G A 0.068901 1.7379e-05
10:7227090 T C 0.041049 -8.2930e-06
10:7229750 C A 0.836724 -3.1707e-06
10:7234587 C A 0.062026 9.4611e-07
10:7235805 T C 1.230715 -4.5591e-06
10:7239705 A G 0.058644 1.0755e-05
10:7242441 A G 0.056124 2.0495e-06
10:7244421 A G 0.056117 -1.5665e-05
10:7246537 G A 0.093325 -1.4544e-05
10:7249734 G T 1.713245 2.2867e-06
10:7250882 T C 0.514978 5.4365e-06
10:7251196 C T 0.941169 -1.8638e-05
10:7252978 A G 0.983473 1.0149e-05
10:7254196 T C 0.090877 -8.0716e-06
10:7260727 T C 0.614698 1.2536e-06
10:7266471 C T 0.175992 1.7300e-06
10:7269549 C G 0.082235 1.4002e-05
10:7275506 C T 0.561389 1.1798e-05
10:7288067 T C 0.035562 -3.6725e-06
10:7291467 G A 0.101413 -1.6091e-05
10:7291704 T C 0.190761 -2.6784e-05
10:7292267 A G 0.068840 -5.0974e-06
10:7292327 C T 0.062873 6.7166e-06
10:7294076 T C 0.029381 1.2473e-05
10:7295754 C T 0.051130 1.8720e-05
10:7296066 T C 0.038489 -1.9240e-06
10:7296888 G C 1.826912 -4.6765e-06
10:7305556 T C 0.039469 2.1295e-05
10:7308912 T A 0.046965 -2.4856e-05
10:7310320 G A 0.348261 1.9024e-06
10:7310992 C T 1.607202 -1.2200e-05
10:7314440 T C 1.250883 -1.6742e-05
10:7315286 G A 1.011420 -5.2931e-06
10:7317126 C T 0.197210 -1.1935e-05
10:7317485 G A 1.371750 -5.7833e-06
10:7320741 A G 0.033866 -1.3627e-05
10:7329502 T C 0.042256 1.1566e-05
10:7330391 T G 0.033777 1.7187e-05
10:7334100 A G 1.883726 1.1457e-05
10:7338702 A G 0.787943 4.9477e-06
10:7342157 C A 0.047897 7.7144e-06
10:7352636 C T 0.856731 -2.7990e-06
10:7358878 T C 0.302618 1.4162e-05
10:7362877 G A 0.731088 6.2173e-06
10:7373615 A G 0.027287 -1.8155e-05
10:7376488 G A 0.035916 -9.4657e-06
10:7382201 C T 0.073032 6.9711e-06
10:7382494 A G 0.116369 3.7787e-06
10:7385798 T C 1.270418 -1.3086e-05
10:7385982 C T 0.052010 3.7673e-06
10:7388065 G A 0.158731 1.2046e-07
10:7390612 T C 0.610829 -2.6437e-07
10:7398748 C T 0.415530 -2.6525e-05
10:7399607 C A 1.545825 -1.2790e-05
10:7401434 T C 0.156674 -1.0976e-05
10:7403177 A G 0.077332 -1.1016e-05
10:7407653 G T 0.048152 1.0164e-05
10:7415774 T C 1.714884 5.7233e-05
10:7418059 T C 0.044980 2.5433e-05
10:7421925 A G 0.091445 -1.5864e-05
10:7425786 C T 1.177134 2.1729e-05
10:7427482 A C 1.819544 3.5761e-05
10:7428939 A C 0.098139 8.2532e-06
10:7429498 C G 0.047074 1.9112e-05
10:7430027 T C 0.084662 -7.2908e-07
10:7431878 T C 0.351229 3.2801e-05
10:7434580 A G 0.050583 3.3982e-06
10:7436726 A G 0.068306 -9.3662e-06
10:7440357 T C 0.022333 -1.4520e-05
10:7444865 A C 0.062516 -7.8143e-06
10:7446278 G A 0.049705 2.1120e-05
10:7446946 C T 0.081059 1.5712e-05
10:7447397 A C 0.060381 3.4734e-05
10:7447425 T C 0.067276 -1.9779e-05
10:7451767 C G 1.521370 -2.3596e-05
10:7452743 G A 0.402471 1.3251e-05
10:7458108 A G 0.084860 -7.2269e-06
10:7460252 G A 0.301030 2.5658e-05
10:7464588 A G 0.189421 8.4035e-06
10:7464850 G T 0.074582 -1.9150e-05
10:7466138 G C 0.395556 1.4521e-05
10:7468018 T C 0.031826 1.1502e-05
10:7470414 A G 0.025237 -4.3116e-06
10:7470868 G T 0.419535 2.5020e-05
10:7471543 A G 0.228774 4.1414e-06
10:7480361 A G 0.039061 2.4749e-06
10:7480692 C A 0.500253 2.4620e-05
10:7480937 C T 0.114832 1.4902e-05
10:7482815 G A 0.031561 5.5633e-07
10:7493698 C T 1.309544 4.7247e-06
10:7494398 A G 0.128350 2.0579e-05
10:7496484 T C 0.039169 -9.9616e-06
10:7499528 T G 1.290440 2.1974e-05
10:7501133 C T 0.575236 -5.8657e-06
10:7501444 G A 0.043127 -1.3276e-05
10:7503246 T C 0.027229 -1.0779e-05
10:7511562 G A 0.587214 1.9917e-05
10:7511603 C T 0.146886 -1.1635e-05
10:7514583 G T 0.571248 -5.7707e-07
10:7522877 A G 0.574543 3.5017e-05
10:7523750 T C 0.104483 -3.0065e-05
10:7524923 G A 1.246528 1.1035e-05
10:7525653 T C 0.357434 1.8446e-05
10:7527975 T C 0.043307 -1.0476e-06
10:7528556 G A 0.062890 -3.9268e-05
10:7528721 C A 0.666287 8.7701e-06
10:7531635 A G 0.066334 3.7335e-05
10:7533637 C T 0.678329 -3.0382e-05
10:7534121 G A 0.048050 -1.5719e-05
10:7534462 A C 0.568291 -2.7693e-05
10:7537312 T C 0.341777 9.2710e-06
10:7538606 T C 0.566036 -2.4321e-05
10:7540968 T C 0.033226 -1.1075e-05
10:7540994 A G 0.091601 7.7033e-06
10:7545952 C T 0.085611 -8.6695e-06
10:7547215 T C 0.057573 -5.1385e-06
10:7548109 T C 0.331758 -5.6480e-07
10:7549441 G A 0.392146 2.7403e-06
10:7556124 T G 0.053812 -3.9546e-06
10:7558884 T C 0.228220 1.4047e-05
10:7560043 C T 0.221322 1.8663e-05
10:7562754 C T 0.043837 2.2085e-06
10:7566014 T C 0.047441 -2.3010e-07
10:7573689 G A 0.689627 3.1768e-06
10:7576502 T G 0.040013 7.6987e-06
10:7577453 A C 0.020943 5.4447e-06
10:7578527 T C 0.666970 5.7067e-06
10:7582839 T C 0.056175 -2.5246e-05
10:7586531 T C 0.110270 3.1941e-05
10:7586543 T G 1.672390 1.6205e-05
10:7596048 C T 0.182615 -1.5923e-05
10:7597113 C T 0.622579 3.4215e-05
10:7601770 C G 0.191135 -9.2083e-06
10:7604791 T C 0.039900 -2.6851e-06
10:7604887 T C 0.090479 1.4136e-05
10:7608165 A C 0.030452 1.5793e-06
10:7610506 A C 1.534891 3.3622e-05
10:7610792 C T 0.081072 -1.6842e-05
10:7611307 G C 0.272424 -3.1963e-05
10:7615195 A C 0.899569 -1.8809e-06
10:7615264 A G 0.049226 -5.5361e-06
10:7615330 T C 0.124005 1.8965e-05
10:7617447 T C 0.037170 -7.0867e-06
10:7617810 C T 0.396535 6.1859e-05
10:7621578 A C 1.401053 -2.4886e-05
10:7622009 A G 0.200199 -2.5582e-05
10:7622526 A C 1.810939 1.2733e-05
10:7622904 T C 0.552141 2.0882e-05
10:7623302 C G 0.045972 2.3368e-06
10:7624525 A C 0.020487 -1.4527e-05
10:7626169 T C 0.563935 -3.6492e-05
10:7627292 C T 0.081157 4.6847e-06
10:7633279 T C 0.123155 -4.9881e-06
10:7633513 T G 0.460962 -3.4010e-05
10:7633542 T C 0.093794 5.7681e-05
10:7634321 C T 1.236155 4.3503e-06
10:7635084 C T 0.148970 -1.0438e-05
10:7638118 T C 0.029211 -7.6432e-06
10:7639154 G C 0.122951 7.2201e-06
10:7639236 A G 0.127266 -5.0762e-06
10:7639318 T C 0.096603 1.6333e-05
10:7639925 T C 0.041090 1.8414e-05
10:7639932 T G 0.238270 -2.7883e-06
10:7645537 T C 0.043739 -3.8411e-06
10:7647793 A G 0.135106 -1.4566e-05
10:7648786 G C 1.447937 -3.0779e-05
10:7649023 G A 0.087297 4.9791e-05
10:7652858 T C 0.466432 -1.0724e-07
10:7654501 T G 0.578670 -1.8004e-05
10:7654808 G A 0.543332 -7.3683e-06
10:7659630 C T 0.042471 -1.8337e-06
10:7660466 G A 0.197360 1.1853e-05
10:7662452 C A 0.655520 -8.6251e-06
10:7664094 A G 0.298144 1.8519e-05
10:7665851 A G 0.024938 2.3982e-06
10:7667804 C T 0.080392 -1.2428e-05
10:7669500 G T 0.225082 2.4394e-05
10:7669552 A G 0.522478 -1.1688e-05
10:7673498 G T 0.470981 2.9414e-06
10:7681144 A G 0.077849 -5.0560e-06
10:7683420 T G 1.323184 9.4659e-06
10:7683826 T C 0.138237 2.5713e-05
10:7685743 G A 0.608017 -1.7780e-05
10:7692114 C T 1.531984 2.1027e-05
10:7697073 T C 0.231844 -6.0868e-05
10:7697490 C A 0.083612 -1.2633e-05
10:7699550 T C 0.045027 -5.9156e-06
10:7699768 G A 0.034369 1.9633e-05
10:7699797 T G 0.104796 3.6835e-06
10:7699905 C A 0.206852 1.3133e-05
10:7700153 A G 0.024407 -2.2507e-06
10:7700353 C T 0.290369 7.3901e-06
10:7701428 C A 0.040934 1.2928e-06
10:7705876 T C 0.489462 1.1717e-05
10:7710256 T G 0.042797 -2.4068e-05
10:7711763 A G 0.084271 -1.7845e-05
10:7715514 C T 1.622377 -2.3283e-05
10:7716687 A G 1.425410 1.2667e-06
10:7718053 C T 0.666403 6.5112e-06
10:7721150 C G 1.656037 -1.6197e-05
10:7723415 A G 0.222495 3.9625e-07
10:7724524 A C 1.107203 7.4039e-06
10:7732323 G A 0.942574 -1.1050e-05
10:7736798 C T 0.246688 4.3199e-06
10:7739429 T C 0.089269 -5.8393e-06
10:7739721 T G 0.213080 -3.9848e-06
10:7740092 G A 0.063760 1.8474e-05
10:7741288 T C 0.028276 -3.7739e-06
10:7744986 C T 0.199457 7.7257e-07
10:7749183 T C 0.122088 7.6318e-06
10:7750424 T C 0.040934 8.2441e-06
10:7750692 C T 0.044687 2.2192e-05
10:7754565 A G 0.077360 -1.3050e-05
10:7759510 G A 0.068173 2.3850e-06
10:7759865 G A 0.475217 -6.3854e-06
10:7765661 A G 0.244940 -1.2473e-05
10:7767432 G A 1.573224 -1.6656e-05
10:7767560 T C 0.205608 -1.9147e-05
10:7768356 T C 0.104538 3.1839e-06
10:7773977 C T 0.119208 6.9492e-06
10:7774358 G C 0.103980 6.6770e-06
10:7778749 A G 0.034270 2.9300e-06
10:7780646 G C 0.122764 -2.1647e-06
10:7780785 C T 0.103072 -1.8201e-06
10:7783722 T C 0.045054 -4.5727e-07
10:7788958 G A 1.456474 -9.9718e-06
10:7788959 T G 0.137523 2.9725e-06
10:7788996 C T 0.048114 1.2017e-05
10:7791946 A G 0.025390 -3.9775e-07
10:7793035 C A 0.219268 -3.1512e-05
10:7800881 C T 0.443276 -7.7520e-06
10:7805308 G C 0.047040 -7.4187e-06
10:7805481 T C 0.876600 -3.5900e-05
10:7811790 T C 0.050542 2.3387e-05
10:7812937 G C 0.046486 -5.4670e-06
10:7817335 C T 1.642951 -5.0979e-05
10:7822985 T C 0.219703 -1.9491e-05
10:7834564 T A 0.031132 6.4005e-06
10:7845646 C T 0.068642 1.1427e-05
10:7849312 C T 0.485515 8.7986e-06
10:7851414 A G 0.230501 -6.8253e-06
10:7861982 C A 0.067755 1.5553e-05
10:7870065 A G 0.048662 3.0454e-06
10:7873603 A G 0.736412 1.8958e-05
10:7875959 A C 0.116692 -1.6247e-05
10:7881582 G A 0.117817 7.3593e-06
10:7884933 A C 0.107060 1.3604e-05
10:7894199 T C 0.099139 -1.3154e-05
10:7895615 G A 0.290715 -2.0249e-06
10:7896777 A G 0.393125 1.6551e-05
10:7898759 A G 0.779742 2.1558e-05
10:7906459 T C 1.549105 -7.0466e-06
10:7908825 T C 0.024853 -8.6795e-06
10:7923508 G A 0.555929 -2.4417e-05
10:7928240 C T 0.370472 -2.0235e-05
10:7932369 T C 0.057260 3.7961e-06
10:7937757 C G 0.037272 7.9327e-06
10:7938036 C T 0.058480 5.0953e-06
10:7950347 G A 0.399248 8.9501e-06
10:7960818 A G 0.034195 -2.0491e-05
10:7968301 G T 1.210208 1.9717e-05
10:7968397 A G 0.841551 2.0017e-05
10:7987756 T G 0.043300 -2.8218e-06
10:8002657 A G 0.085312 -1.9526e-05
10:8006519 C G 0.106479 -1.8634e-05
10:8006798 G A 1.179847 2.2198e-05
10:8008411 T C 1.777400 1.1696e-05
10:8009400 T C 0.072236 -3.5076e-06
10:8019039 T C 0.036072 -6.7346e-06
10:8022492 A G 0.178960 -4.7038e-06
10:8025185 A G 0.097755 -1.1140e-05
10:8025362 C A 0.485124 9.9006e-06
10:8026609 T C 1.048339 5.9343e-06
10:8040431 C T 0.215345 -1.2093e-06
10:8041241 G A 0.063617 9.9871e-06
10:8046942 C A 0.178124 -5.3779e-07
10:8047550 G T 0.260695 -7.4809e-06
10:8053005 C T 0.024159 -3.0452e-06
10:8053776 G T 0.106421 -1.5655e-05
10:8059424 A G 0.158486 -8.6153e-06
10:8068682 T C 0.178729 2.2464e-05
10:8071934 C G 0.032462 1.5877e-05
10:8072006 G A 0.221260 -9.8948e-06
10:8072795 G A 0.048478 -9.5127e-06
10:8074437 C A 1.283287 -3.9295e-06
10:8075395 G A 0.181411 2.6403e-05
10:8078246 C A 0.523756 -1.6344e-05
10:8078574 A G 0.575260 -1.3886e-05
10:8079905 G A 0.063539 8.0129e-06
10:8080069 C T 0.126031 2.0534e-05
10:8080085 A G 0.178800 1.1548e-05
10:8081492 C G 0.618880 -3.9952e-08
10:8083024 C T 0.372770 -2.8644e-05
10:8084054 T C 0.034199 1.3308e-05
10:8084573 C T 1.357587 -2.6772e-05
10:8087581 T C 0.280808 -1.2421e-05
10:8088654 C G 1.603394 2.6617e-05
10:8090001 C G 1.492437 1.6012e-05
10:8090124 T C 0.055845 -4.4703e-06
10:8092186 C T 1.497153 2.6796e-05
10:8094373 C T 0.022286 -1.3009e-06
10:8099177 T C 1.654452 1.7846e-05
10:8099823 A G 0.121717 -2.0268e-05
10:8101032 G A 0.057885 -1.6422e-05
10:8101927 C T 0.282597 1.3081e-04
10:8102404 T G 0.184192 -3.3534e-05
10:8103260 C A 1.372845 -2.8204e-05
10:8107572 G A 1.201157 -4.7433e-06
10:8110024 T C 1.556463 9.3597e-06
10:8110985 T A 0.065487 -4.9798e-06
10:8115908 A G 0.103198 9.4493e-06
10:8120143 G A 0.273458 3.0238e-05
10:8121451 G A 1.669170 1.4050e-05
10:8123740 A G 0.055206 -9.1292e-06
10:8125605 C T 1.213917 -2.5564e-06
10:8127850 C T 1.122431 -7.6992e-06
10:8128498 G T 0.463066 4.7676e-07
10:8135856 A G 1.130179 3.9186e-06
10:8136568 C A 0.105398 -4.9984e-06
10:8137383 T G 0.110181 -2.0141e-05
10:8140441 C T 1.902751 9.7188e-06
10:8141563 T C 1.109195 5.8737e-06
10:8142617 G A 1.795501 1.3857e-05
10:8146142 A G 1.116254 -1.7893e-05
10:8147944 A G 0.661405 -4.7892e-05
10:8148842 T G 0.112017 -1.4665e-05
10:8149846 G A 0.630592 4.4940e-05
10:8152733 G T 0.030847 -2.9827e-06
10:8154415 T C 0.091102 1.1284e-05
10:8156310 T C 0.028144 7.7441e-06
10:8156557 A C 0.150065 -1.1242e-05
10:8163753 C A 0.230018 -3.6469e-06
10:8165550 A C 0.024390 1.0443e-05
10:8172124 A G 1.196887 -1.8236e-05
10:8177255 T C 0.132318 1.8565e-05
10:8177461 A G 0.101417 -1.2028e-05
10:8180016 T A 0.100434 1.5522e-05
10:8180848 T C 1.876447 -6.9893e-06
10:8184896 T C 1.228509 -7.0511e-06
10:8186946 T G 0.197761 2.2945e-06
10:8192172 T C 0.224320 3.3810e-06
10:8203475 T G 1.003889 -7.4593e-07
10:8205359 A G 0.290936 -1.1807e-05
10:8213817 T G 0.076731 -1.2486e-05
10:8218313 A C 0.107200 -7.4841e-06
10:8223091 T C 0.125773 2.8651e-06
10:8223215 G A 0.048872 8.3938e-06
10:8229631 A G 0.074439 9.0264e-06
10:8232008 G A 0.713582 1.4549e-05
10:8232800 A G 0.040570 2.0143e-05
10:8237770 C T 0.781816 1.6408e-06
10:8239707 G A 1.601269 6.8267e-06
10:8240989 A G 0.171473 1.4075e-05
10:8242383 G T 0.337497 1.0182e-06
10:8247228 A G 0.362543 -7.2836e-06
10:8252399 C G 0.088888 9.2805e-06
10:8255315 T C 0.257928 -9.5430e-06
10:8263602 C T 0.295567 -8.6131e-06
10:8264154 A G 0.552777 -9.5133e-06
10:8266243 T C 0.115053 -8.2356e-06
10:8268608 A G 0.121098 1.3673e-06
10:8269939 A G 0.840222 -1.3869e-05
10:8272551 C A 1.198499 3.3683e-05
10:8273612 A C 0.055040 3.2500e-05
10:8276987 C G 0.374562 1.5567e-05
10:8284204 C A 0.342634 7.5833e-07
10:8287240 A G 0.130322 -6.6550e-06
10:8291044 A G 0.026505 -6.9910e-06
10:8291668 C A 0.090082 -5.4140e-06
10:8293266 T C 0.654782 -5.5154e-06
10:8294074 A G 0.130563 -1.7730e-06
10:8308447 A C 0.165136 9.1883e-06
10:8310084 G A 0.123199 -7.9736e-06
10:8318449 C T 1.238613 9.7222e-06
10:8322831 A G 0.040601 2.0717e-05
10:8323740 A G 0.057627 -1.7239e-05
10:8329670 C T 0.738809 5.0463e-05
10:8329986 C T 0.156300 -7.0509e-06
10:8331259 T A 1.862899 2.4412e-07
10:8332041 T C 0.099078 -1.0105e-05
10:8334463 A G 1.379757 3.1375e-05
10:8336375 T G 0.088215 -2.1974e-05
10:8336932 G T 1.154971 2.5250e-05
10:8343676 A G 0.057154 -2.2463e-05
10:8344977 C A 0.331676 -2.0482e-06
10:8345079 A G 0.028290 8.9472e-07
10:8346599 G A 0.099214 -1.1556e-05
10:8347376 A G 0.022204 2.2348e-05
10:8348621 T G 0.039523 -2.1387e-05
10:8349453 G A 0.226979 5.8512e-06
10:8353494 A C 1.196221 4.3063e-05
10:8355315 T C 0.157606 -4.8427e-06
10:8360216 G A 0.055053 -1.4284e-05
10:8367535 A G 1.451547 2.7604e-05
10:8368757 A G 0.087165 -2.4655e-06
10:8372031 G A 0.708319 1.0424e-05
10:8374301 C T 0.087576 -7.3730e-08
10:8376626 T C 0.287904 1.0114e-05
10:8376944 G A 0.179650 1.8447e-05
10:8380137 A C 0.255905 1.0027e-05
10:8380705 A G 0.122292 -4.1041e-06
10:8381417 G C 0.084387 1.6543e-05
10:8381961 C A 0.070356 8.5876e-06
10:8382052 T C 1.506431 2.6527e-05
10:8382423 G T 0.035202 -1.7176e-05
10:8383911 T G 1.957176 -4.1441e-06
10:8385244 C T 0.430931 -1.3040e-05
10:8387006 T C 1.311434 4.1765e-05
10:8388047 T C 0.766830 1.9320e-05
10:8390490 T C 1.317945 5.9752e-06
10:8392829 T C 0.237049 2.7135e-06
10:8395699 A C 1.594714 7.8091e-06
10:8398914 T C 0.494593 2.0329e-05
10:8401065 T C 0.301857 -5.8706e-06
10:8401696 C T 1.018509 -4.7174e-06
10:8402753 A G 0.033492 1.7945e-05
10:8403740 A G 0.040917 5.6182e-06
10:8408727 A G 0.297971 -1.1008e-05
10:8408869 T C 0.386274 7.7084e-06
10:8410740 A G 0.028392 1.5861e-05
10:8418090 A G 0.571840 2.3567e-05
10:8418226 C T 0.371849 1.1411e-05
10:8420018 T G 0.777308 9.3629e-06
10:8421849 T C 0.417117 1.3441e-05
10:8425484 C T 0.496877 -1.6353e-05
10:8427333 A G 0.961045 -1.1437e-05
10:8431426 G A 0.092033 7.5639e-06
10:8432039 G A 1.518534 4.7714e-06
10:8432931 A G 0.473864 -2.7802e-05
10:8433016 G A 0.048223 -2.5529e-05
10:8434884 C T 0.297420 -7.8202e-06
10:8439672 T C 0.290076 -3.0328e-05
10:8442674 G A 0.766204 4.8296e-07
10:8443513 A G 0.191760 -5.8948e-06
10:8444689 G T 0.231847 -3.9940e-06
10:8444796 T C 0.044351 4.0785e-07
10:8445039 C T 0.077788 -2.0139e-05
10:8445316 G C 0.748403 -2.7364e-05
10:8445655 G A 0.116002 -1.4794e-05
10:8445737 T C 1.909327 -4.6142e-06
10:8447663 A G 0.555415 -2.5708e-05
10:8449891 A C 0.759174 -9.8324e-06
10:8455084 C T 0.215110 1.4873e-05
10:8455663 G A 0.618214 -5.6591e-06
10:8458829 A C 0.802742 4.9131e-09
10:8463635 T C 1.054996 -2.8056e-06
10:8464929 T C 0.126803 1.1958e-06
10:8467173 G A 0.133678 4.1671e-06
10:8468686 G A 0.656632 -1.6903e-05
10:8478441 G A 0.026114 -1.4510e-05
10:8481234 A C 0.247351 1.0217e-05
10:8482563 T C 0.135248 -4.1077e-06
10:8489241 G C 0.530977 2.9950e-06
10:8495758 T C 0.085968 4.8463e-07
10:8499157 C T 0.043783 1.5043e-06
10:8499953 T C 0.489143 1.2527e-05
10:8501490 T C 0.185341 3.6514e-06
10:8501758 G A 0.194813 1.0794e-05
10:8501821 G A 0.045476 -5.5823e-06
10:8503682 T G 0.159214 2.6073e-05
10:8508042 C T 0.103205 -3.3185e-06
10:8508704 T C 0.327855 1.8831e-05
10:8509156 G C 0.150262 3.1857e-06
10:8509562 C G 1.714704 -4.9651e-06
10:8511627 G A 0.778457 1.8023e-05
10:8512854 C T 0.197941 1.1190e-05
10:8513101 A C 0.135571 -8.0702e-07
10:8513788 G A 0.033305 1.1550e-05
10:8516447 T G 0.061982 4.6210e-06
10:8523218 G A 0.492233 3.2254e-05
10:8523708 T G 1.139678 -7.4723e-06
10:8523830 T G 0.257764 -1.7417e-05
10:8525927 T C 0.138934 -4.1216e-06
10:8530266 T C 0.127677 -7.3954e-06
10:8537007 G T 0.894735 6.8211e-06
10:8546021 G A 0.812622 1.9808e-06
10:8546904 T G 1.098292 -9.2139e-06
10:8547181 C G 0.201025 4.5630e-06
10:8547259 A G 0.447702 -2.2348e-06
10:8547263 T C 0.456892 -8.4996e-06
10:8547853 C T 1.647925 1.3598e-05
10:8549004 A G 0.292164 9.6706e-06
10:8549341 T G 0.112184 -2.7140e-06
10:8551242 T C 0.984925 2.3387e-05
10:8557228 G A 0.382667 -2.7347e-06
10:8558388 G A 0.456555 2.0429e-05
10:8563593 A G 0.702284 9.2601e-06
10:8563896 T C 0.331717 -1.6408e-05
10:8565001 T C 1.129057 4.6379e-06
10:8565177 A G 0.027872 8.8336e-06
10:8572005 A G 0.047720 5.3247e-06
10:8572807 A G 1.447784 -3.5286e-06
10:8577336 A G 0.213009 8.4135e-07
10:8580328 A G 1.832504 3.1104e-05
10:8592390 A C 0.103820 -2.8018e-06
10:8602516 G A 0.869420 4.8240e-05
10:8607075 G A 0.030167 6.1690e-06
10:8607737 G T 0.198682 5.3426e-06
10:8607841 C T 0.147376 8.7065e-06
10:8608790 G A 1.005015 -1.6899e-05
10:8615079 G C 0.535367 8.4163e-06
10:8615200 A G 0.025376 -1.0107e-05
10:8616127 C T 0.249030 1.8449e-05
10:8619792 A G 0.096977 3.1332e-05
10:8619963 T C 0.104844 -2.1265e-06
10:8621648 A C 1.047122 2.0643e-05
10:8623399 G C 0.639527 2.6907e-05
10:8623549 G C 0.225639 -1.1905e-05
10:8623589 C T 0.262711 1.5734e-05
10:8626617 T C 0.271523 -1.2277e-05
10:8630937 C T 0.055268 -5.2720e-06
10:8637564 C T 0.026644 -2.1103e-05
10:8638235 C T 0.721993 1.4040e-06
10:8643382 T G 0.092931 -5.0190e-06
10:8644267 T C 0.203918 -5.4115e-06
10:8650841 T C 0.775333 2.6159e-05
10:8655782 A C 0.077387 -2.1337e-05
10:8667035 C T 0.577334 -1.7015e-05
10:8668216 A G 1.938181 1.9204e-05
10:8678419 C T 0.292337 1.4022e-05
10:8678510 C T 0.075704 -1.2320e-06
10:8683612 A G 0.038846 8.9849e-06
10:8683836 T C 0.025631 -7.6318e-06
10:8685480 A G 0.021905 3.8184e-06
10:8688043 T C 0.122077 8.2253e-06
10:8688442 T G 0.087229 -2.8949e-06
10:8691448 A G 0.067816 4.6311e-06
10:8693169 C T 0.388063 -2.0304e-05
10:8701219 A G 0.655112 1.2923e-05
10:8701854 C T 0.062234 -1.2587e-05
10:8707338 G A 0.028293 1.5320e-05
10:8708668 C A 1.491958 4.4503e-06
10:8715546 G A 0.066195 3.3260e-06
10:8724683 C T 0.101916 -9.5802e-06
10:8731255 T C 1.038387 1.9935e-05
10:8739042 A G 0.396950 -5.6214e-06
10:8741450 A G 0.132845 1.9942e-06
10:8748671 G T 0.088967 1.5203e-05
10:8755919 C T 0.031533 -1.9325e-05
10:8756804 C T 0.433348 -5.3408e-06
10:8762088 A G 0.078482 -2.5172e-06
10:8771258 T C 0.063641 1.2565e-06
10:8771768 C A 0.404640 -1.1552e-05
10:8776296 T G 0.375150 6.3459e-05
10:8776689 C G 0.197856 -3.7937e-05
10:8777008 C T 1.660878 4.2782e-05
10:8777056 C T 0.045558 -1.8188e-06
10:8786343 C T 1.740376 -3.3880e-06
10:8788259 A G 0.129214 -4.3636e-05
10:8791459 G A 1.741311 1.0107e-06
10:8794724 T G 0.040941 -1.5145e-05
10:8817839 T G 0.567685 6.0316e-07
10:8821299 T C 1.233204 -6.1396e-05
10:8824547 A C 0.086410 -2.4320e-05
10:8824637 T C 0.097051 1.3246e-05
10:8836372 T C 0.080821 6.6761e-06
10:8838945 A G 0.050297 1.1171e-05
10:8839798 T C 0.209358 -4.2573e-05
10:8843004 A G 0.508834 5.2815e-05
10:8849041 C T 1.162862 -8.2896e-05
10:8852621 G A 1.670285 -1.3053e-05
10:8857722 C T 0.034903 1.6120e-05
10:8858017 G A 0.021426 -5.3430e-06
10:8858842 A G 0.434368 -5.9030e-05
10:8865747 T G 0.116899 1.7083e-05
10:8874340 C T 0.267614 -2.3684e-05
10:8877106 G A 0.229444 -4.4570e-05
10:8881091 C T 0.026083 1.4271e-05
10:8882223 G T 0.034073 1.7345e-05
10:8896341 C T 0.073810 1.3691e-05
10:8898915 G C 0.061034 9.4882e-06
10:8899373 C T 0.038340 -8.5790e-07
10:8913813 C T 1.259128 4.0308e-07
10:8914572 A G 0.107533 3.1115e-05
10:8918009 G C 0.080137 8.5464e-06
10:8925373 G T 1.470855 -9.7629e-06
10:8925602 T C 0.063230 3.6870e-06
10:8926204 C T 1.031149 -4.1485e-05
10:8936088 T C 1.600123 5.3363e-05
10:8941089 G C 0.022677 -9.7781e-06
10:8944052 G A 0.234159 -2.7121e-05
10:8949378 T C 0.178919 2.1172e-05
10:8960714 G A 1.446628 4.4084e-06
10:8961922 T C 1.212373 2.3814e-05
10:8966734 T C 1.008588 3.6686e-05
10:8972018 A G 0.103382 1.1512e-05
10:8976044 C T 0.104347 1.3327e-05
10:8978369 T G 0.067432 -5.7477e-06
10:8981108 T C 0.039125 1.2918e-05
10:8982241 A C 0.862708 4.2833e-06
10:8984955 A C 0.082293 -7.1984e-06
10:8985952 A G 0.717747 -8.8503e-06
10:8986335 C T 0.140273 4.2588e-05
10:8990620 C T 0.067925 4.6729e-06
10:8998729 A C 0.063199 -2.4847e-05
10:9002169 T A 0.972560 -8.6063e-08
10:9002606 C A 0.218330 2.2751e-05
10:9012248 A G 0.047244 1.5964e-05
10:9012260 A G 0.046499 -1.1356e-05
10:9018423 G T 0.583454 -5.4990e-05
10:9018484 C A 0.042437 -4.0118e-06
10:9021475 T C 0.032411 -2.9577e-05
10:9024518 A G 0.421949 5.4696e-05
10:9029721 T C 0.701315 8.9875e-06
10:9034982 T C 0.035032 -9.6202e-06
10:9036982 C G 0.303965 -1.8141e-06
10:9037273 C T 0.171694 2.0389e-05
10:9038357 C T 0.126497 1.0233e-05
10:9038727 G A 0.157646 9.6116e-06
10:9049253 T C 0.208304 -1.3979e-05
10:9051715 G A 0.059487 -9.1172e-06
10:9055289 T C 0.106091 -1.2144e-05
10:9058671 A G 0.845757 -4.6003e-05
10:9061370 T C 1.622664 -3.8194e-05
10:9063889 G T 0.023503 4.1830e-05
10:9068164 G T 0.456158 3.8088e-05
10:9071967 A G 0.041947 -1.5595e-05
10:9072316 T C 0.057573 -9.5227e-06
10:9076156 C T 0.076469 -1.7093e-05
10:9076230 T C 1.444850 8.5660e-05
10:9078999 G A 0.245457 3.9004e-05
10:9081809 G A 0.025179 2.7629e-06
10:9090225 G A 0.098833 -3.5223e-07
10:9106927 G A 0.064552 -4.2797e-06
10:9108558 T C 0.388783 -1.1027e-06
10:9111300 C T 0.058858 6.7941e-05
10:9111541 A C 0.061537 2.8320e-05
10:9113884 C T 0.061850 2.8458e-05
10:9128775 T C 0.268946 3.4638e-05
10:9128992 A G 0.032033 7.6595e-06
10:9133847 T C 0.370863 -1.1108e-05
10:9134927 A C 0.040074 -3.2751e-05
10:9137374 C T 0.056148 -2.0289e-06
10:9140808 G A 0.146046 -1.4167e-05
10:9149380 C G 0.107944 -1.6768e-05
10:9158598 A G 0.032999 4.2112e-05
10:9163641 C T 0.050430 -1.0126e-05
10:9172233 C T 1.664662 -3.1344e-05
10:9174790 C T 0.782048 -4.0617e-05
10:9190859 T C 0.077825 1.3530e-05
10:9191149 C T 0.905679 -3.8103e-05
10:9194006 C T 0.890709 -3.0086e-05
10:9201309 T C 0.129326 -1.0855e-07
10:9208204 C G 0.105106 5.0913e-06
10:9217032 C A 1.166731 -4.7687e-06
10:9221957 C T 0.774629 -4.2936e-06
10:9222228 C A 0.271731 1.0856e-05
10:9223010 C T 1.583675 -1.6231e-05
10:9230514 G A 0.178671 -2.5121e-05
10:9255533 C T 0.345653 2.1126e-05
10:9260741 G A 1.654670 -3.0199e-05
10:9261533 C T 0.565503 -2.4347e-05
10:9274340 T C 0.048519 -7.3235e-06
10:9274445 C A 0.066674 -9.5598e-06
10:9285981 G C 1.194813 -4.0877e-06
10:9286417 T C 0.042501 -1.0800e-05
10:9293648 A C 0.026950 -1.1934e-05
10:9300831 G A 0.408084 5.2899e-06
10:9301775 G A 1.979961 -9.0177e-06
10:9305690 A C 0.100506 -4.6136e-06
10:9305961 T C 0.024112 1.4795e-05
10:9311512 T G 1.584236 2.4715e-05
10:9328651 T C 0.184746 -2.3421e-05
10:9330174 G A 0.902636 -6.6656e-06
10:9332707 A G 0.832256 -2.5566e-06
10:9347499 T C 0.051851 5.9300e-06
10:9354765 T C 0.029572 -5.5762e-06
10:9355367 A G 0.069618 4.3589e-05
10:9355667 A G 1.146828 -1.9340e-05
10:9357564 G A 0.058198 -5.0120e-06
10:9358862 A G 1.856504 -3.5064e-05
10:9359673 A G 0.107043 -2.6436e-05
10:9361594 G A 0.314303 5.5460e-05
10:9364546 C T 0.060768 -1.0207e-05
10:9368601 A G 1.805132 1.1590e-05
10:9375155 G A 0.324816 -1.4661e-05
10:9381849 C T 0.130006 -4.0375e-06
10:9386524 T C 0.045184 2.9759e-05
10:9390134 A G 0.105490 6.0471e-06
10:9393484 A C 0.081671 9.9403e-06
10:9398565 C T 1.821876 -7.3271e-06
10:9401270 G A 0.084560 4.3225e-05
10:9404746 A G 0.053710 -8.8545e-06
10:9409930 G A 1.503255 7.0013e-06
10:9418291 C T 0.113666 -2.4769e-06
10:9418901 A G 0.410614 -1.0529e-05
10:9419161 G A 0.063492 -2.1986e-06
10:9420356 C T 0.094491 9.7036e-06
10:9426829 A T 0.141888 -4.4759e-06
10:9429516 T C 0.255854 -1.0050e-05
10:9437527 A G 0.115278 2.3196e-05
10:9439856 C T 0.035328 4.6346e-06
10:9446461 T C 1.823872 1.7536e-07
10:9453832 A C 0.034304 8.3184e-06
10:9456889 C T 0.085424 2.0204e-05
10:9459626 T C 0.962701 5.5106e-06
10:9475850 T C 0.072018 -2.9431e-05
10:9489763 T G 0.241037 -2.0988e-05
10:9490959 A G 0.115570 2.3926e-05
10:9493837 A G 0.239636 -1.4959e-05
10:9500904 C T 0.051616 -1.1662e-05
10:9507015 T C 0.029480 9.4484e-07
10:9516007 A C 0.315643 -2.3576e-05
10:9524819 C T 0.046333 1.0962e-05
10:9537541 T C 0.189374 8.4659e-06
10:9540194 A G 0.322052 -1.0038e-05
10:9571028 T C 0.154233 3.9319e-06
10:9575095 C T 1.237280 2.5507e-05
10:9577527 T G 0.110188 -4.6210e-06
10:9583878 T C 0.107268 -1.3662e-05
10:9591347 T C 1.137649 1.1516e-05
10:9592289 T C 1.780613 -2.1230e-06
10:9598351 A G 0.130138 2.7186e-05
10:9615445 C A 0.063526 1.5279e-05
10:9615587 T C 0.110243 1.6049e-05
10:9616551 T C 0.341499 -4.2201e-07
10:9619109 G A 0.124648 1.4029e-05
10:9620025 C T 0.041529 -4.1190e-06
10:9620193 C T 0.069686 1.3627e-05
10:9622244 G C 0.918958 1.2231e-05
10:9634307 C G 0.097996 9.8233e-06
10:9637947 T C 0.161209 4.8635e-06
10:9640544 C T 1.145424 -2.4126e-05
10:9640789 G A 0.041546 -1.0280e-05
10:9647540 C G 0.105945 7.2598e-06
10:9656808 C T 0.051161 5.3817e-06
10:9668691 A T 0.021959 -1.6307e-06
10:9671127 C T 0.308136 6.4719e-06
10:9677086 T C 0.436853 -1.2819e-05
10:9677737 T C 0.070121 2.2384e-05
10:9677794 C T 0.120476 -1.6397e-05
10:9687437 T C 0.143507 -4.2938e-06
10:9689033 A C 0.025094 1.0116e-05
10:9721172 A G 0.054458 1.3548e-05
10:9721782 A G 0.081569 2.0565e-05
10:9733549 G A 1.726719 -3.4190e-06
10:9749448 G T 0.276008 -2.6626e-05
10:9751308 C T 0.831651 -1.1039e-05
10:9752045 C T 0.170396 -2.1278e-05
10:9761377 C T 0.053806 -2.1991e-06
10:9800450 T C 0.024513 1.4317e-05
10:9803548 A G 0.068391 2.5199e-05
10:9803669 A C 0.059619 -8.0112e-06
10:9812644 G C 0.026325 6.1034e-06
10:9820168 T C 0.025553 9.7182e-06
10:9826945 A G 0.554375 2.1976e-05
10:9847922 T C 0.069792 -1.5760e-05
10:9870680 C T 0.479164 1.3704e-05
10:9875855 G A 0.223127 -4.4596e-06
10:9876065 C T 0.389334 2.4814e-06
10:9886680 C T 0.131155 -4.9043e-06
10:9905281 T C 0.120286 -1.5173e-05
10:9911665 A C 1.940761 3.7680e-06
10:9911908 A G 0.105170 -2.4882e-05
10:9914419 G A 0.041315 -1.4527e-05
10:9933377 G A 0.123169 1.2865e-05
10:9934760 T C 0.248585 -3.2978e-05
10:9937912 C T 0.502429 3.6187e-05
10:9939034 A G 0.751776 -6.6249e-05
10:9942126 T C 0.067646 4.5972e-06
10:9951151 T C 0.139780 1.5498e-05
10:9951343 G A 0.095470 2.4505e-05
10:9954263 C T 0.110453 -2.6821e-06
10:9961611 A G 0.952474 -3.9435e-05
10:9963835 A C 1.359371 -2.1816e-05
10:9964571 T C 1.905550 -1.3714e-06
10:9964708 C A 0.403100 -2.9304e-07
10:9971852 T C 0.071243 -3.0138e-05
10:9973626 G A 0.063006 -4.6031e-06
10:9975004 T C 1.027950 -2.5334e-06
10:9986481 C A 0.050508 1.3965e-05
10:9987429 A G 0.088548 -8.2204e-06
10:9988078 G A 0.773069 -1.1007e-05
10:9994221 G A 0.123227 7.6629e-06
10:9995083 C T 0.896649 -7.0156e-06
10:10006344 T G 0.042522 -7.0316e-06
10:10009246 G C 0.156222 -1.0341e-05
10:10017832 C T 0.914654 -1.0551e-05
10:10018250 A C 0.022575 1.6409e-05
10:10029766 A G 0.339295 2.9275e-06
10:10032926 C T 0.791829 -1.6596e-05
10:10036241 A G 0.051215 -7.2803e-06
10:10046478 G A 0.035929 -1.0275e-05
10:10062069 A G 0.061955 -3.2373e-05
10:10063826 G A 0.073875 2.3775e-05
10:10066403 T C 0.858408 -2.4558e-05
10:10067177 C T 0.090337 -3.5591e-06
10:10072835 C A 0.068530 9.1605e-06
10:10074463 T C 0.947721 -2.7926e-05
10:10081372 C T 0.570925 9.0110e-06
10:10081419 C T 0.093856 4.0503e-06
10:10082118 A G 0.040431 -2.6396e-07
10:10082656 C G 0.151438 1.2159e-05
10:10083583 C A 1.751004 2.0971e-05
10:10086553 A G 0.122043 -6.1442e-06
10:10087031 A G 1.756195 9.3696e-06
10:10088322 T C 0.189618 3.1373e-05
10:10099425 C T 1.035290 -1.4679e-05
10:10100700 G A 1.731846 5.0248e-07
10:10103069 G A 0.097099 -1.2092e-05
10:10121843 G A 0.210561 -1.1671e-06
10:10123880 G A 0.033910 3.4390e-06
10:10130224 G A 0.476618 1.3968e-05
10:10134319 A C 0.148497 8.6916e-06
10:10134955 T C 0.106601 3.3429e-06
10:10148097 G A 0.146379 2.9586e-05
10:10154434 G A 0.232051 -7.6450e-06
10:10156304 C T 0.163542 2.4590e-05
10:10158413 A G 0.108012 -1.5155e-05
10:10160452 T C 0.160812 -1.8382e-05
10:10161515 T C 0.076809 2.7931e-05
10:10162933 C T 0.197598 1.8726e-05
10:10170208 C T 0.147015 5.4786e-06
10:10170246 T C 0.044150 3.6725e-06
10:10170933 C A 0.072260 -2.7661e-06
10:10174763 C T 0.284640 -2.3438e-05
10:10175787 T C 0.134721 -3.3244e-06
10:10177333 C A 0.066103 -3.6893e-06
10:10180561 C T 0.351922 -1.2658e-05
10:10183941 A C 0.051184 2.1771e-07
10:10185461 T C 1.176957 -2.0021e-06
10:10188456 G A 0.460812 -1.2772e-05
10:10188677 G A 1.330595 -2.4445e-05
10:10188783 G A 0.727310 -1.3483e-05
10:10190692 G A 0.341492 5.7411e-07
10:10199823 C T 0.872721 -3.7012e-05
10:10200703 C T 1.572153 -5.5916e-06
10:10218993 T C 0.143316 8.4070e-06
10:10219986 T C 0.251743 3.4232e-05
10:10220774 C T 0.080827 2.7469e-06
10:10228427 G T 0.786634 -2.9312e-06
10:10230394 G A 0.539579 -3.0931e-06
10:10239925 T C 0.181846 1.6321e-05
10:10242101 G A 1.556806 -3.0576e-05
10:10242106 A G 0.444697 2.1157e-05
10:10243764 C T 0.811425 -9.2162e-05
10:10247218 A C 0.141249 6.3756e-06
10:10248165 A G 0.530529 -2.8430e-05
10:10248842 A G 0.423944 2.3185e-05
10:10249027 T C 0.364441 -3.8501e-05
10:10249791 C T 0.103538 2.0202e-05
10:10249897 C T 0.291089 7.7458e-07
10:10249927 T C 0.144513 -1.9994e-05
10:10251698 T C 0.489347 1.0793e-05
10:10252995 T C 0.566108 -7.8405e-06
10:10258487 T C 1.638850 -1.1854e-05
10:10260293 C T 1.841395 -2.8570e-05
10:10263037 C T 0.741260 -2.0684e-05
10:10267681 G A 1.860430 -2.1193e-05
10:10267839 T C 0.109060 2.9144e-05
10:10274871 G A 0.033260 2.2598e-05
10:10275328 T G 0.063614 -2.8729e-06
10:10277279 T C 0.104507 -9.5346e-06
10:10277345 C T 0.371454 3.4250e-06
10:10286431 C T 0.047472 7.0058e-06
10:10290972 C T 0.602656 -2.4677e-05
10:10296276 T C 0.387291 -8.5614e-06
10:10297939 A C 0.051242 5.9123e-06
10:10305616 G A 1.847923 -1.3198e-05
10:10307717 A G 0.090765 1.6704e-05
10:10310662 C G 0.774425 -1.7446e-05
10:10313948 C T 0.094899 -5.1474e-06
10:10329573 T C 0.056464 2.8469e-05
10:10329821 A G 0.061877 9.3692e-06
10:10332249 G A 0.042409 3.2210e-06
10:10334826 C T 0.990922 -2.2559e-05
10:10335632 T C 0.089174 -3.5669e-06
10:10341559 T C 0.277466 -1.2974e-05
10:10353552 G A 0.079566 -6.3905e-08
10:10358312 G A 0.037306 2.8427e-06
10:10358544 T C 0.063876 1.9536e-05
10:10366119 G A 0.883036 1.0608e-05
10:10370899 G A 0.054380 1.6771e-05
10:10376622 A C 0.026515 -1.9862e-05
10:10377130 A G 0.767354 -2.4389e-05
10:10383879 T G 0.175502 -1.0226e-05
10:10385079 A G 0.848065 -1.0346e-05
10:10388674 G A 0.025692 1.9197e-06
10:10401580 G A 1.865615 -4.1417e-05
10:10405754 G A 0.110889 -6.7388e-06
10:10408075 T C 0.173928 -1.6941e-07
10:10409365 T G 1.347445 -1.9263e-05
10:10414503 G T 0.933064 -6.1279e-05
10:10415512 C A 0.333842 4.5252e-05
10:10417337 G T 0.078590 3.2096e-06
10:10417509 T G 0.220482 3.3029e-06
10:10423468 G A 0.062186 2.0213e-05
10:10424791 G T 0.024193 -1.0658e-05
10:10428079 A G 0.079569 2.3866e-06
10:10433642 T C 0.026760 -1.3404e-05
10:10439480 C T 0.326781 1.2599e-05
10:10450496 A G 0.144707 -1.8150e-05
10:10457646 C G 0.068734 -1.4731e-05
10:10460655 A C 1.128099 2.1439e-06
10:10466430 G T 0.098636 3.3531e-06
10:10478418 A G 0.645103 8.6370e-06
10:10487742 A G 0.512462 -6.9259e-05
10:10491364 T C 0.099380 1.6179e-05
10:10493825 G A 1.155165 2.7714e-05
10:10495727 C T 0.045911 4.2136e-07
10:10508146 A G 0.795303 1.3296e-05
10:10512128 A C 0.057620 7.2848e-05
10:10517875 G T 0.294207 -5.4867e-06
10:10536465 A G 0.097449 1.6415e-05
10:10539802 T G 0.085434 -1.4899e-05
10:10540164 T C 1.377717 -8.9268e-06
10:10540465 A T 0.451598 -2.3838e-05
10:10542851 C A 0.691099 -1.5759e-05
10:10549795 C A 0.088334 3.1617e-06
10:10550265 T C 0.071893 1.4868e-06
10:10553567 A G 0.913101 -2.3098e-06
10:10559149 G A 0.125229 1.8149e-06
10:10559645 G T 0.665087 6.8976e-06
10:10565427 C T 0.176209 -6.5074e-06
10:10568827 T C 0.063679 1.8782e-05
10:10574494 C T 1.048624 -1.5539e-05
10:10574566 A C 1.217799 -4.8627e-06
10:10579021 A G 0.134895 2.4447e-05
10:10579544 G T 0.148793 1.4131e-05
10:10580714 C T 0.021449 2.2678e-06
10:10580977 A G 0.212761 4.4337e-06
10:10581144 C A 0.178885 2.0784e-05
10:10581764 G A 0.940887 -3.4599e-05
10:10587980 A G 0.046214 6.1989e-06
10:10594175 C T 0.056430 -1.1113e-06
10:10594364 T C 0.130992 1.1669e-05
10:10603156 G A 0.258033 -3.3672e-05
10:10604381 T G 1.003502 1.2560e-05
10:10607497 T C 0.802351 -2.5115e-06
10:10609461 T C 0.038394 8.4452e-06
10:10618947 G A 0.124063 -1.4116e-06
10:10624429 A C 0.499332 -4.9785e-06
10:10625200 C T 0.044527 3.6357e-06
10:10632421 C A 0.723917 2.1982e-05
10:10638836 T C 1.759123 2.6597e-05
10:10641360 T C 0.047587 -1.2489e-05
10:10646355 T C 0.502538 2.8841e-05
10:10650889 T G 0.932714 -6.0593e-06
10:10657491 C T 0.125651 2.1547e-05
10:10658260 G T 0.030833 -2.7927e-06
10:10667223 G A 0.094314 1.2914e-06
10:10670173 T C 0.112425 -8.4313e-06
10:10679038 G A 0.758245 2.3114e-05
10:10690733 A G 0.370421 -2.7637e-05
10:10691040 T C 0.887129 -1.2059e-05
10:10704884 G A 0.465629 8.3517e-06
10:10706864 T C 0.442993 3.1936e-06
10:10709929 A G 0.021602 -1.0611e-05
10:10711373 A G 0.058181 1.1535e-05
10:10723402 G A 0.515145 -6.8963e-06
10:10740857 G A 0.045772 6.5541e-05
10:10741475 A G 1.509712 -2.8984e-06
10:10747631 T C 0.059198 -1.4135e-06
10:10754319 G A 0.191349 -4.3934e-06
10:10763500 T C 0.485080 9.2628e-06
10:10773755 C T 0.378468 -9.4765e-06
10:10774024 G A 0.075877 1.3800e-05
10:10774824 T C 0.538610 2.5571e-06
10:10775993 G A 0.402107 -1.7567e-05
10:10776143 A G 0.358402 2.0224e-05
10:10777944 G C 0.045425 4.0490e-05
10:10783592 C A 0.057610 9.9665e-06
10:10786190 C T 0.827241 3.6580e-05
10:10789461 T C 0.691215 -2.5154e-05
10:10790943 C T 0.083404 2.3698e-05
10:10791914 C A 0.215610 -1.5353e-05
10:10800504 T G 0.099775 2.4743e-05
10:10800948 A G 1.003794 -2.8678e-05
10:10807578 C T 0.472671 -5.5657e-05
10:10828656 T C 0.251301 -3.3769e-05
10:10846404 C T 1.333778 4.0735e-05
10:10847278 C T 0.144316 -2.3219e-05
10:10868918 A G 0.039040 -4.3240e-05
10:10874408 A G 0.922953 6.8204e-05
10:10887163 C T 0.048359 -9.3808e-06
10:10889014 C T 0.337534 3.8653e-05
10:10898780 A G 0.389929 -2.0968e-05
10:10915790 A C 0.173204 2.8088e-05
10:10918923 A G 0.094379 9.5586e-06
10:10919636 G C 0.047118 8.7024e-06
10:10924609 T C 0.401774 8.6571e-05
10:10928268 G T 1.027358 1.7106e-05
10:10940356 A G 0.913957 2.8893e-05
10:10945351 C T 0.416142 6.0930e-05
10:10951833 C T 0.057137 -1.9040e-07
10:10952991 T C 0.046170 2.8823e-06
10:10953691 C T 1.638633 -8.0095e-06
10:10954885 T G 0.053540 2.1226e-06
10:10964820 G A 0.028990 -9.4959e-06
10:10964972 A G 0.477400 4.0962e-05
10:10968203 T G 0.097058 -7.6795e-06
10:10972830 C A 0.042324 -1.0018e-05
10:10973316 T C 1.355458 1.9770e-06
10:10974256 G A 0.483564 4.4954e-05
10:10978403 G T 0.078193 -2.8018e-06
10:10982823 C T 0.631524 -3.2686e-05
10:10989701 T C 0.784230 -3.0445e-05
10:10990498 C T 0.021354 -1.7697e-06
10:10996596 G T 0.433746 7.6342e-07
10:11001612 C A 0.155229 2.5218e-05
10:11008489 A C 0.043460 -1.7627e-05
10:11010873 C T 0.091768 -4.5590e-05
10:11017663 G A 0.035780 -3.6065e-06
10:11024749 A G 1.105428 -7.1704e-06
10:11025468 T C 0.069397 -1.6787e-05
10:11032058 C T 1.745833 -2.0866e-05
10:11043296 C T 0.079637 -1.7606e-06
10:11050374 T C 0.212995 -2.2704e-06
10:11061290 G A 0.220128 2.4303e-05
10:11061525 T C 0.034603 5.6178e-05
10:11064956 T C 0.150942 2.4152e-05
10:11067231 A G 0.064794 1.0027e-06
10:11068797 T C 1.753751 2.0371e-05
10:11073891 T C 0.165548 -6.2580e-06
10:11074895 G C 0.030051 -1.2488e-06
10:11075934 A G 0.092050 8.1378e-06
10:11076874 T G 0.662697 -3.8720e-06
10:11086358 A G 0.022626 5.1143e-06
10:11090393 A G 0.222831 4.0002e-06
10:11090485 G T 0.494049 -9.2483e-06
10:11101682 C A 0.052599 -2.4145e-05
10:11110195 C T 1.113925 7.5238e-06
10:11119859 T C 0.040529 5.3164e-06
10:11124672 G A 0.034087 2.1413e-06
10:11125366 A C 0.067680 7.9634e-07
10:11140531 C T 0.299616 -2.3688e-05
10:11140865 A G 0.057042 -1.6072e-05
10:11141731 T C 1.062615 -7.3658e-06
10:11146233 C T 0.081048 -8.1474e-06
10:11147074 T C 0.135721 4.4340e-05
10:11147281 T A 0.032880 1.3325e-05
10:11147343 C T 0.087627 6.1327e-07
10:11148581 T C 0.065664 -3.0570e-05
10:11158733 T C 0.064178 1.0468e-05
10:11159792 G A 0.069336 6.2113e-06
10:11161316 C T 0.937909 -1.2199e-05
10:11162053 T G 0.122360 -6.2057e-06
10:11163996 A C 0.113007 -3.1583e-05
10:11166802 A G 0.358073 -3.6603e-05
10:11167187 G A 0.268749 -1.4648e-05
10:11173136 C T 0.242938 3.6721e-05
10:11173591 G A 0.399761 -1.2209e-05
10:11177262 A C 0.085750 -5.2207e-05
10:11188810 A G 0.037116 -1.1840e-06
10:11198426 T C 0.511044 -1.2117e-05
10:11198564 G A 0.033339 1.5763e-05
10:11198793 C G 0.121737 2.2153e-05
10:11200007 A G 0.075238 2.1226e-06
10:11203971 T G 0.062587 -2.4080e-05
10:11204303 T G 0.143224 -3.3251e-05
10:11205224 G A 0.328688 9.7486e-06
10:11209955 C T 1.948258 9.9941e-06
10:11212453 C T 0.075279 -1.7220e-05
10:11214218 G A 0.546236 1.3871e-05
10:11215298 G A 0.025686 8.6652e-06
10:11217012 G A 0.065746 6.5742e-06
10:11218115 T C 0.100788 1.8602e-06
10:11226236 G C 0.096807 5.6746e-05
10:11232306 G A 0.159180 -1.3471e-05
10:11237032 T C 1.381144 -1.5088e-05
10:11242317 T C 1.613784 -1.3711e-06
10:11246251 C T 0.068041 -4.6732e-05
10:11249278 C T 1.615208 -2.2851e-06
10:11250990 G A 0.185032 -2.0076e-06
10:11263204 C A 1.749756 -8.6234e-06
10:11264507 T C 0.076122 -5.3241e-06
10:11271993 C T 0.209854 -1.3648e-05
10:11281305 C T 0.279010 -4.3262e-06
10:11282532 C A 0.164939 1.3461e-05
10:11283916 G A 0.043606 -8.0902e-06
10:11284132 A G 1.689056 -1.9091e-06
10:11285301 A G 0.717740 4.3677e-06
10:11291657 T C 0.426443 -1.8190e-05
10:11292509 C G 1.728252 -8.4139e-06
10:11292799 C T 0.994608 -2.1647e-05
10:11292972 G A 0.816875 2.5230e-05
10:11294858 G A 1.560729 -5.1505e-05
10:11295125 T C 0.571932 -2.2190e-05
10:11297433 C T 0.120925 2.3508e-05
10:11298352 T C 0.278826 7.0968e-07
10:11298964 G A 0.423383 -5.5076e-05
10:11298997 A G 0.693958 -1.3563e-06
10:11299735 T A 1.499448 3.8511e-05
10:11300436 T C 0.087171 8.6730e-06
10:11303780 A C 0.046125 9.2319e-06
10:11304145 G A 0.210289 1.2793e-05
10:11306494 A C 0.090731 1.3293e-05
10:11307330 G A 0.044446 -2.9604e-05
10:11308298 G A 0.167550 -2.3899e-05
10:11311611 G A 0.912288 6.0556e-06
10:11312042 C T 0.885603 3.0528e-05
10:11312324 C T 0.091119 7.3434e-06
10:11312363 A G 1.137931 1.9606e-05
10:11314590 T G 1.246055 3.7986e-06
10:11316236 T C 0.395053 -7.9804e-06
10:11318249 A G 0.245352 -4.1849e-06
10:11322197 T C 0.047013 -5.5341e-06
10:11323688 T C 0.052619 6.2388e-06
10:11327285 T C 0.538821 -2.1745e-06
10:11328735 T C 0.087753 4.3103e-06
10:11329653 G T 1.789320 2.4956e-06
10:11331112 C T 0.093318 9.2381e-06
10:11341497 A C 0.130954 1.8901e-05
10:11343872 T C 1.452465 -1.1291e-05
10:11345375 G A 0.080923 -3.4007e-07
10:11347445 G C 0.059269 -1.5501e-05
10:11348449 T G 0.071457 -1.3111e-05
10:11348623 C T 0.165170 -1.1039e-05
10:11349377 G A 0.026831 -9.7866e-06
10:11351678 C T 0.198036 -7.8745e-07
10:11352679 C A 0.094257 6.3807e-06
10:11353201 G A 0.048798 -2.0422e-05
10:11356160 T C 0.514393 -8.1815e-06
10:11358379 G A 0.052667 -9.5101e-06
10:11358668 T C 0.080103 1.6700e-05
10:11358737 T C 0.054129 4.0719e-05
10:11362567 C T 0.220682 9.4268e-06
10:11363811 C T 1.481360 1.7876e-05
10:11367447 T C 0.816726 -3.0991e-06
10:11368288 T C 0.113608 -1.5399e-06
10:11368747 A G 0.598872 -1.1421e-05
10:11377611 G T 0.052330 9.6710e-06
10:11380636 A G 0.028997 1.7907e-05
10:11382800 A T 1.389320 -1.3395e-05
10:11383024 C T 0.140494 9.3816e-06
10:11384120 A G 0.554460 -1.3193e-05
10:11388353 T C 0.271704 -1.2781e-05
10:11388843 C T 1.081654 1.8769e-05
10:11389546 G C 0.034688 2.2191e-05
10:11391530 G A 0.107751 -2.1764e-05
10:11395211 A G 0.382912 -3.1000e-05
10:11395889 T G 0.987883 -1.3957e-05
10:11396837 C T 0.106418 1.3381e-06
10:11398274 A G 0.076901 9.0295e-06
10:11400146 C G 1.472337 5.6902e-06
10:11400552 C T 0.034416 -3.7202e-06
10:11401130 A G 0.532936 -1.0778e-05
10:11405420 T C 0.389620 -2.1419e-06
10:11412530 A G 1.874584 4.8823e-05
10:11412855 A C 0.107778 -2.9777e-05
10:11413099 T C 0.036776 -1.8577e-05
10:11414815 G A 0.386002 -6.5727e-06
10:11417845 C T 0.039309 -7.7300e-07
10:11419738 G A 0.120449 -8.5445e-06
10:11420979 G T 0.515128 -1.2111e-05
10:11422085 A G 0.029524 -2.1857e-05
10:11424447 A G 1.205064 1.4021e-05
10:11424595 T C 0.116298 1.2835e-05
10:11427494 G A 0.256272 1.8068e-05
10:11430114 G T 0.585092 -1.5938e-05
10:11437451 C T 0.144928 -5.9909e-06
10:11448858 C T 0.072892 -2.8621e-06
10:11464056 C T 0.147913 7.9379e-06
10:11468441 A G 0.837635 -2.4601e-06
10:11469343 C T 0.242754 -1.2736e-05
10:11471466 G C 0.500291 4.6893e-07
10:11471599 T G 1.883097 4.3817e-05
10:11475101 G A 0.056145 2.1855e-05
10:11481869 C T 0.057841 -1.9621e-05
10:11482306 G A 0.195187 1.3339e-05
10:11483765 T C 0.166754 2.7538e-06
10:11484164 G A 0.467023 1.0223e-05
10:11488475 A G 0.111290 1.2058e-05
10:11489552 G T 0.924116 -1.7608e-06
10:11491115 G A 0.216681 6.2719e-06
10:11491194 A G 0.115587 9.7829e-06
10:11492718 T G 1.582634 5.8226e-06
10:11495500 C A 0.565802 -1.2902e-05
10:11497448 G C 0.203211 -4.4487e-05
10:11499162 C T 0.146968 2.5109e-06
10:11499355 C T 0.044901 -2.4538e-05
10:11504752 C T 0.114282 -5.3270e-06
10:11513242 C T 0.125334 -2.5535e-05
10:11515466 A G 0.030476 -1.6072e-05
10:11521115 A C 0.385343 -1.0171e-05
10:11524026 A G 0.442256 -1.5163e-05
10:11533218 T C 0.026546 1.5878e-05
10:11536425 T C 0.137553 -1.4666e-05
10:11541018 G A 0.032577 -2.6815e-07
10:11549875 C T 0.096416 -9.7564e-06
10:11552199 C T 0.207335 3.0692e-05
10:11553725 A C 0.090143 3.9758e-05
10:11557399 T G 0.332173 -4.6543e-06
10:11567271 A G 0.108114 -1.1875e-05
10:11569387 C T 0.027001 1.5461e-05
10:11571437 C A 0.051433 -1.4431e-05
10:11587484 A G 0.077965 -2.4307e-05
10:11599041 G T 0.184369 -7.5893e-06
10:11599541 T C 0.031635 -9.7198e-06
10:11624915 G A 0.023472 1.4903e-05
10:11630331 G A 0.036004 -1.5100e-05
10:11644108 A C 0.438645 -1.2532e-05
10:11654457 C A 0.104776 1.0992e-05
10:11660892 C T 0.029218 1.0642e-05
10:11681558 G A 0.219241 1.7156e-05
10:11682813 G A 0.138951 7.6739e-07
10:11684042 A G 0.740509 2.6308e-05
10:11686428 T C 0.464671 1.5638e-05
10:11688183 A G 0.079535 4.8242e-06
10:11691039 A G 0.220757 1.7883e-05
10:11694596 G T 1.781388 -7.7761e-06
10:11696333 T C 0.087542 -1.4960e-05
10:11712965 A G 0.221196 6.3743e-06
10:11714686 T C 0.695376 -2.7246e-05
10:11715681 T C 0.042233 -1.6582e-05
10:11718139 C T 0.192627 -5.3123e-06
10:11722775 G T 0.816121 1.9943e-05
10:11722961 T C 0.072770 -2.9769e-05
10:11723123 G A 1.681545 -2.1376e-05
10:11723870 A G 0.144234 -1.2939e-05
10:11726066 A G 0.092574 8.9091e-06
10:11726127 T C 0.093448 2.4101e-05
10:11726822 C T 0.471338 -7.2815e-07
10:11730082 C T 0.583165 -1.2986e-05
10:11730196 T C 0.175948 1.0588e-05
10:11730910 A G 0.403896 -3.0281e-05
10:11735559 T C 0.279054 -2.1461e-05
10:11736840 A G 0.029143 1.8506e-05
10:11737310 G A 0.154063 6.2272e-05
10:11737506 C A 0.120717 1.9791e-05
10:11738752 C T 1.268086 9.7192e-06
10:11742642 C T 0.121459 2.3378e-05
10:11743514 A G 0.437275 -1.4530e-06
10:11744721 G A 0.834945 -1.2617e-05
10:11746514 C A 0.621131 1.8809e-05
10:11746856 A G 0.078539 -1.0653e-05
10:11746924 T G 0.041366 -8.3280e-06
10:11747717 C T 0.216011 -4.3706e-06
10:11751376 A G 0.496989 -1.2961e-05
10:11757180 T C 1.388056 -1.4017e-05
10:11757293 A G 0.093543 3.3874e-05
10:11757834 T G 0.063006 1.3341e-05
10:11761810 C T 0.545927 5.9559e-08
10:11762580 A G 0.136476 8.8686e-06
10:11767337 G A 0.762720 -4.1545e-06
10:11770860 T C 0.122411 -2.0973e-05
10:11773389 T C 1.347149 9.0210e-06
10:11780837 C T 1.451802 -2.9449e-06
10:11784088 C T 0.523304 -7.0225e-06
10:11793786 C T 0.020916 4.2916e-05
10:11799332 G T 0.032536 -9.9808e-06
10:11800429 G A 0.240214 1.1963e-06
10:11802364 A G 0.279771 -1.2028e-05
10:11802630 C T 1.425389 -1.9167e-05
10:11804525 T C 0.071301 1.3232e-06
10:11812163 C T 0.796024 1.2749e-05
10:11815455 C T 1.493766 9.2607e-06
10:11817045 T G 0.354904 3.1563e-07
10:11817835 C T 0.911533 -9.2987e-06
10:11822704 T C 1.853209 3.3335e-05
10:11825785 C T 0.729204 -6.4063e-08
10:11828609 A G 0.056838 -1.7579e-05
10:11828686 A G 0.397422 1.8964e-05
10:11830498 T C 0.186926 -5.2573e-05
10:11842132 A C 1.549330 -1.2574e-05
10:11843051 T C 0.628801 -4.4015e-05
10:11847241 T C 0.183233 -2.2409e-05
10:11850534 T C 0.152489 -1.5606e-05
10:11852837 G C 0.036477 4.6141e-05
10:11854014 C T 1.545128 1.7941e-05
10:11855221 T G 0.503966 -1.6659e-05
10:11855599 C T 1.246831 1.3468e-05
10:11857507 A C 0.459037 -4.2318e-06
10:11861549 C T 0.024455 -1.0242e-05
10:11861758 T C 1.508828 1.6997e-05
10:11861950 C T 0.361813 2.0042e-05
10:11863325 T C 0.584899 8.3550e-06
10:11863807 T C 0.492763 -3.0806e-05
10:11864274 C T 0.032261 9.5029e-06
10:11867315 T C 0.785655 -1.4611e-05
10:11867463 G A 0.141817 1.1341e-05
10:11870422 C T 1.837482 4.5995e-06
10:11873505 G A 1.399741 -1.5890e-05
10:11883126 A G 0.067735 -3.1007e-05
10:11889850 C T 0.101930 -4.4053e-05
10:11893971 G T 1.283766 -2.0095e-05
10:11897052 G C 0.170559 -2.3626e-06
10:11898502 T G 0.403834 1.8960e-05
10:11902722 G T 0.507743 -1.3172e-05
10:11903698 G C 0.039251 1.6154e-05
10:11911368 T C 0.026678 -1.0240e-05
10:11911704 A G 0.027222 2.0428e-05
10:11924600 A C 0.030027 8.4007e-07
10:11924973 C T 0.240435 -1.0103e-05
10:11925054 C T 0.311832 1.0676e-06
10:11928719 A G 0.104286 9.9827e-06
10:11931346 T C 0.873214 -1.1517e-06
10:11941035 A G 0.560610 3.2185e-05
10:11944213 C T 0.494266 -2.0467e-05
10:11949220 A G 0.063012 -5.2169e-07
10:11949254 G A 0.174153 1.4955e-05
10:11949902 T C 0.892494 2.7030e-05
10:11950381 A G 0.024598 -1.5689e-05
10:11953991 C T 0.106676 -1.8571e-05
10:11955096 G A 0.056702 2.6453e-05
10:11955345 A G 0.263741 -3.0473e-06
10:11957748 C T 0.108420 -5.7212e-06
10:11967264 A G 0.106918 1.6475e-05
10:11967792 T C 0.175397 -2.3305e-05
10:11972432 C T 0.130587 -2.3973e-05
10:11976406 A G 0.088508 5.2304e-06
10:11980034 C A 0.070060 1.1123e-05
10:11987619 T C 0.120857 2.3534e-05
10:11991463 G A 0.341764 5.2386e-05
10:12016800 C T 0.026114 5.1518e-06
10:12020981 A C 0.218255 -7.7966e-06
10:12024322 C A 0.126297 -2.1166e-05
10:12026360 A G 0.113721 5.7494e-07
10:12026457 C T 0.032271 2.6448e-05
10:12027327 C T 0.168060 -2.0541e-05
10:12033741 C T 0.305668 3.9010e-05
10:12039169 T C 0.061204 -1.0056e-06
10:12044302 T C 0.056070 -2.4280e-05
10:12046546 C T 0.280033 3.6062e-05
10:12069553 C A 0.050270 4.5365e-06
10:12069562 C T 1.024098 -2.5078e-05
10:12078354 A C 0.102202 -2.9670e-05
10:12087862 G A 0.169121 -1.9939e-05
10:12094866 G A 0.335233 2.4225e-05
10:12103188 T C 0.175499 -1.2058e-05
10:12106850 C T 0.318893 -3.5555e-06
10:12107223 C T 0.057175 -1.5030e-05
10:12108192 A C 1.075201 -2.0289e-05
10:12113441 A T 0.060833 -5.1505e-06
10:12130170 G A 0.260875 1.3132e-05
10:12131081 G T 1.189428 -5.6857e-06
10:12131218 T C 0.251379 9.5821e-07
10:12140498 A G 1.641815 -1.1721e-06
10:12143320 A G 0.080141 -1.3354e-05
10:12147603 A G 0.024316 -2.1509e-05
10:12149896 T G 0.058514 -9.9755e-06
10:12160251 C T 0.592569 6.5071e-07
10:12164786 G C 0.171711 2.5055e-05
10:12180683 A G 0.030734 4.2997e-06
10:12180807 T C 0.028086 8.1007e-06
10:12182121 A G 0.104347 -9.0040e-06
10:12183563 C T 0.089096 -2.8497e-05
10:12185462 T C 0.028072 -8.8905e-07
10:12186449 G A 0.939548 -1.0826e-06
10:12186457 A G 0.044065 1.5479e-05
10:12188470 T C 0.054662 9.2476e-06
10:12191526 T C 0.268239 -2.1470e-05
10:12191933 T C 0.851724 -4.4472e-06
10:12197259 G A 0.908977 -1.4740e-06
10:12199795 T C 0.107288 9.2663e-06
10:12199821 T G 0.028725 2.6574e-06
10:12201304 A C 0.027307 2.4618e-05
10:12209752 C T 1.031809 -3.0831e-07
10:12210511 C G 0.028762 3.1949e-06
10:12213511 T C 0.029191 6.7442e-06
10:12222906 A G 0.027967 -1.6898e-06
10:12228298 T C 0.174639 2.8689e-06
10:12231404 T C 0.228050 1.1526e-05
10:12235711 C T 0.854556 -3.9056e-05
10:12236504 C A 0.244777 -3.6714e-06
10:12241348 T C 0.061792 1.1061e-05
10:12244217 T C 0.114350 5.2012e-06
10:12245454 T C 0.064488 7.9405e-06
10:12249797 T C 1.186603 -4.5239e-05
10:12255175 C G 0.480123 3.5609e-05
10:12256172 T C 0.066450 1.3327e-05
10:12267086 T C 1.959138 4.7704e-06
10:12267476 G A 0.039384 -5.8899e-07
10:12272577 A G 0.038687 -2.6188e-06
10:12274598 C T 0.066732 1.6111e-05
10:12277992 T C 1.027950 -4.5086e-05
10:12278525 G A 1.029014 -4.7923e-05
10:12284392 A G 1.027528 -4.2728e-05
10:12285815 A G 0.067112 1.0430e-05
10:12286416 A G 0.027396 2.8079e-06
10:12288444 C G 0.039173 -4.5960e-06
10:12292454 G A 1.311696 -2.7545e-05
10:12297230 T C 1.631942 -2.4040e-05
10:12307611 T C 0.038044 -2.3297e-06
10:12307894 T C 0.416869 3.1316e-05
10:12312203 G A 0.500954 -9.8041e-06
10:12314817 G A 0.079151 1.8963e-05
10:12314997 G A 0.796204 -1.9162e-05
10:12323464 G A 0.522097 5.1732e-05
10:12332447 C T 0.055451 2.0924e-06
10:12332555 G C 0.195238 -1.2492e-05
10:12335017 T C 0.044619 -1.7907e-06
10:12338120 C A 0.076153 9.7668e-06
10:12338626 C G 1.113452 -6.1716e-06
10:12345440 T C 0.826772 -2.4851e-05
10:12345442 C T 0.052588 -3.1571e-06
10:12347641 A G 1.626468 2.6002e-05
10:12350380 C T 1.001139 -2.6363e-05
10:12353838 A G 0.502980 -5.4648e-05
10:12353934 C T 0.363761 2.7954e-05
10:12359441 T C 1.159010 -1.6796e-05
10:12360048 G A 1.855576 -1.2295e-05
10:12361768 C T 1.774758 1.5585e-05
10:12368198 A G 1.208790 -1.4360e-05
10:12369051 C T 0.040431 -9.1729e-06
10:12369420 A G 0.099972 1.3132e-05
10:12379540 T C 0.305100 1.9623e-05
10:12380122 A C 0.041471 6.6659e-07
10:12382643 T C 0.034763 -2.3594e-05
10:12382704 T C 0.667195 -6.1380e-06
10:12383334 G A 0.128367 4.3055e-06
10:12386351 T C 0.296471 5.0112e-06
10:12387139 T C 0.057212 3.0051e-05
10:12390027 G A 0.112303 -1.5298e-05
10:12394024 A G 1.126402 7.9019e-05
10:12394229 C T 0.285911 -3.0784e-05
10:12395235 T C 0.084421 1.0920e-05
10:12395734 G A 0.068394 -7.1546e-06
10:12397706 C T 0.089194 -5.8819e-05
10:12401359 A G 0.020474 -1.8757e-07
10:12402466 C A 0.220669 -9.3867e-06
10:12403028 G A 0.170080 -1.2549e-05
10:12408247 A C 0.052252 -4.6371e-06
10:12408809 A G 0.082599 1.8761e-05
10:12412161 A G 0.101019 -2.2506e-05
10:12413222 G A 0.574016 -1.5812e-05
10:12415148 C T 0.706072 2.0454e-06
10:12419475 G A 0.973815 -2.2047e-06
10:12420213 G C 0.307120 1.0232e-05
10:12421923 A G 0.176468 -2.9728e-06
10:12423107 A G 0.300612 -4.9934e-06
10:12424879 C T 0.118899 1.0236e-06
10:12428902 T C 0.027297 -4.1751e-06
10:12430976 T C 0.372733 2.0465e-05
10:12436117 T C 0.113078 -6.6851e-06
10:12436252 T C 0.490792 4.9965e-06
10:12439476 T G 0.584307 -4.1840e-06
10:12446572 C T 1.442966 -7.6237e-06
10:12447366 G A 0.027736 8.9455e-06
10:12448088 A G 0.106234 -4.5417e-06
10:12452909 C T 0.400275 -1.0398e-06
10:12453032 A G 1.200124 -1.5991e-05
10:12461076 T C 0.022194 7.2050e-06
10:12462845 G A 0.058565 -4.9382e-06
10:12463175 A G 0.039795 6.4500e-06
10:12464973 C T 0.354836 -4.2285e-05
10:12470705 A C 1.633462 -9.8772e-06
10:12480633 T C 1.673331 -1.6049e-05
10:12482223 T G 0.085373 -8.7244e-06
10:12482603 A G 0.047863 1.9776e-05
10:12484556 C A 0.438023 1.9492e-05
10:12487739 C A 0.150585 3.8389e-07
10:12487996 A G 1.310863 2.0045e-05
10:12490818 G A 0.401988 -1.4053e-05
10:12492379 A G 0.141623 2.2209e-05
10:12492474 A G 0.227581 2.2927e-05
10:12492867 G C 1.635376 -3.8943e-06
10:12492894 T C 0.064073 -7.6817e-06
10:12492988 T C 0.081705 -1.1695e-07
10:12493648 G C 0.600636 -3.1450e-05
10:12495536 G A 0.580078 -5.7230e-06
10:12497770 C T 1.785417 -1.8947e-05
10:12497919 A G 0.075962 3.5709e-05
10:12498505 C A 0.570300 -5.5956e-05
10:12499860 A G 0.326488 1.6686e-05
10:12501398 G A 0.372158 -1.9789e-05
10:12508867 C G 0.684510 -3.8671e-05
10:12511176 G A 0.062261 -1.3034e-05
10:12511801 A G 0.828693 -1.8655e-05
10:12513522 T C 0.167200 -1.2523e-06
10:12513720 G A 0.162804 2.8682e-06
10:12515823 T C 1.621909 -2.6647e-05
10:12524348 T C 0.225701 5.3852e-05
10:12524772 C T 0.049263 -5.1193e-06
10:12532545 T C 1.409957 -1.9590e-05
10:12533288 C T 0.537794 -4.8042e-06
10:12538194 C G 0.072137 -2.9954e-05
10:12541457 A G 0.054513 -3.2388e-06
10:12541494 C T 1.118185 1.4776e-05
10:12546308 T C 0.334974 -6.8799e-06
10:12550220 C A 0.446369 2.6583e-05
10:12551331 G A 0.887632 1.5744e-05
10:12555441 T C 0.181656 -1.0531e-05
10:12558073 T C 0.049811 -1.2497e-05
10:12567253 G A 1.061241 1.1832e-05
10:12572046 C T 1.249717 9.8578e-08
10:12572496 A G 0.585575 -1.0055e-05
10:12572613 T C 0.499896 1.6166e-05
10:12573531 A G 0.065419 -1.2952e-05
10:12580690 C A 0.082908 8.0502e-06
10:12581657 C T 0.043477 2.7128e-06
10:12582784 T C 0.850234 -3.7687e-06
10:12583253 G A 0.151078 -5.7665e-06
10:12583312 G C 0.139791 3.9950e-06
10:12584513 C T 0.703600 2.6108e-05
10:12586937 G C 0.637157 -3.5012e-07
10:12587222 G A 0.136516 5.2319e-06
10:12587523 A G 1.636141 7.1713e-06
10:12588117 G A 0.266111 -8.2284e-06
10:12589150 G A 1.289332 -3.7100e-06
10:12590189 T C 0.147413 -1.3270e-05
10:12592406 T C 0.037204 -9.2648e-06
10:12592951 A G 1.192325 5.8649e-06
10:12594521 A G 1.659980 2.5053e-06
10:12598909 G T 0.856442 2.1328e-05
10:12602693 G T 1.186817 -4.0249e-06
10:12608676 T C 0.929087 -4.9766e-05
10:12619167 T C 0.092931 1.9308e-05
10:12621240 G C 0.693598 3.2775e-06
10:12622303 T C 1.210690 -1.5825e-05
10:12622680 A C 0.145274 1.3650e-05
10:12622745 C T 0.100465 -1.4412e-05
10:12629672 C G 0.083629 -2.5882e-05
10:12630677 A G 0.091578 -1.8091e-05
10:12631633 A G 1.074596 -5.6392e-06
10:12631797 G T 0.099360 1.8418e-05
10:12632156 A G 0.258740 -1.5663e-06
10:12638108 G A 0.938365 -1.6506e-05
10:12638470 T C 0.068897 -1.4019e-05
10:12641174 A G 0.076125 3.2846e-06
10:12641235 G C 1.478362 2.5000e-05
10:12641460 A G 0.654986 1.0479e-05
10:12642235 T C 0.086287 -8.9835e-06
10:12643928 A G 0.191298 1.9188e-05
10:12644510 T C 0.053289 -1.2187e-05
10:12646532 T C 0.146648 1.8455e-06
10:12654198 G A 0.904186 -1.0176e-05
10:12654888 A G 0.566234 1.8417e-05
10:12657382 T G 0.025941 -1.6447e-05
10:12664574 A G 0.913104 -1.5035e-05
10:12669519 C T 0.536988 3.1219e-05
10:12676957 C T 0.601242 3.9936e-05
10:12681042 G T 0.391490 -1.5699e-05
10:12681620 C T 0.802912 -1.9391e-05
10:12697556 T G 0.139587 -1.6960e-05
10:12698171 A G 0.094481 -9.6840e-07
10:12701846 C T 0.207151 -1.1427e-05
10:12702068 C T 0.141871 -2.2325e-05
10:12702569 G A 0.069832 -4.2764e-06
10:12711276 A G 1.844540 -4.7565e-07
10:12712070 A G 0.728823 2.9840e-05
10:12719220 T C 0.951641 -7.6774e-06
10:12719452 G A 0.104378 -2.2297e-05
10:12723701 T C 0.584732 -3.8902e-06
10:12730524 C T 0.057637 -1.3234e-05
10:12737684 G A 1.837478 4.9022e-06
10:12738956 A G 0.022796 -4.0132e-06
10:12746310 G A 0.025356 2.5163e-06
10:12749062 A G 0.038670 -1.2912e-05
10:12762476 C A 0.965954 2.4076e-05
10:12764823 A G 0.048679 -1.2117e-05
10:12771351 T G 0.029735 -1.7472e-05
10:12773402 G A 0.545746 1.7302e-05
10:12776753 A G 0.036317 -7.4693e-06
10:12781271 G A 0.621331 -4.5100e-05
10:12783525 G A 0.227802 -3.4368e-06
10:12790128 G A 0.399768 7.1472e-06
10:12793822 G A 0.380189 4.5690e-06
10:12793946 A G 0.288319 9.0550e-06
10:12796407 G A 1.340094 -4.6246e-05
10:12797007 A G 0.429537 1.6955e-06
10:12800441 G A 0.054826 -1.2975e-05
10:12801501 C G 0.806570 2.1544e-05
10:12802389 G T 0.908028 3.6155e-06
10:12804536 C A 0.035535 -4.0821e-06
10:12804670 A G 0.035396 -4.0674e-06
10:12807276 T C 1.783425 -7.1428e-06
10:12808746 A G 0.041621 1.1207e-05
10:12809651 G A 0.428650 2.8930e-05
10:12814928 T G 1.619825 1.0859e-05
10:12815288 A G 0.589784 -1.0695e-06
10:12819848 A G 0.084377 1.0852e-05
10:12820211 A G 0.438492 -1.2710e-05
10:12821877 G A 1.042872 -3.4070e-07
10:12823412 T C 0.051229 -1.3148e-05
10:12826886 A G 0.602588 8.1154e-06
10:12830744 A G 0.025288 5.9020e-07
10:12830969 A G 0.123346 5.8428e-06
10:12834045 G C 0.138543 -1.1950e-05
10:12835383 A G 0.740254 1.6432e-05
10:12838336 G A 0.027678 5.1770e-06
10:12842945 C T 0.709271 2.3135e-05
10:12848480 G A 0.082000 1.3752e-05
10:12848718 G T 0.734589 2.5602e-05
10:12849005 A G 0.020984 4.9689e-06
10:12849158 G C 0.137400 -7.6296e-06
10:12855156 C T 0.158082 -1.1636e-06
10:12855493 G A 0.021793 8.2879e-06
10:12856532 C A 0.184335 -2.7192e-05
10:12860012 T C 0.177056 -4.3009e-07
10:12860040 C G 0.622851 -9.3618e-06
10:12860747 G A 1.011117 -7.6800e-06
10:12860828 A G 0.598869 4.2061e-06
10:12861059 A G 0.043623 7.5023e-06
10:12862628 A C 0.058297 -1.2736e-05
10:12863366 A G 1.450106 -1.2450e-05
10:12864657 A G 0.081218 3.2705e-06
10:12867414 G A 0.024754 -2.9773e-06
10:12868304 C A 0.599817 -8.3075e-07
10:12870714 G A 1.699636 1.5872e-06
10:12871167 T C 0.515444 7.4754e-06
10:12872209 G A 0.020470 -3.7436e-06
10:12874332 C T 0.352470 -8.3362e-07
10:12875208 T C 0.034733 2.2550e-05
10:12875263 A G 0.566557 -3.6561e-06
10:12875451 T G 0.179266 -1.2569e-05
10:12876247 C T 0.931218 -3.8850e-06
10:12880490 T C 0.751419 3.0927e-06
10:12892429 G T 0.022184 -2.3447e-06
10:12893545 C T 1.974420 3.9130e-06
10:12906431 G A 0.899131 -8.3137e-06
10:12910519 A G 0.041002 -9.9863e-07
10:12911904 T C 1.674283 -4.2453e-06
10:12914521 A C 1.690157 6.7002e-06
10:12918764 T C 0.876270 -2.0416e-05
10:12921936 T C 0.173439 2.1380e-05
10:12923155 G A 0.038129 1.5932e-05
10:12924339 G A 0.175155 3.7362e-05
10:12932068 T C 0.034794 5.6626e-06
10:12935408 G T 0.855773 -2.3797e-05
10:12945180 A G 0.563514 -2.5451e-05
10:12947995 T C 0.281036 -2.7203e-05
10:12952130 C A 0.333074 2.3868e-05
10:12952289 T C 0.565955 -1.2695e-05
10:12958801 A G 0.225850 -3.4022e-05
10:12960211 T C 0.077438 -4.9129e-06
10:12963149 A C 0.034229 -2.1365e-05
10:12963727 T C 0.160563 4.5337e-06
10:12965651 A G 0.224059 -1.4259e-05
10:12966238 T C 0.520363 -2.1937e-05
10:12966333 T C 0.028202 -8.6763e-06
10:12967652 C G 0.388845 -2.4872e-06
10:12973550 T G 0.028460 -1.0706e-05
10:12975065 A G 0.157908 -9.8579e-06
10:12980892 T C 0.465976 -1.0692e-05
10:12982925 T G 0.808600 -3.8233e-06
10:12986085 T C 0.192474 3.8595e-06
10:12997341 C T 0.182241 -1.7094e-06
10:13000911 A G 0.098248 3.3449e-05
10:13004213 C T 1.321215 -1.4526e-05
10:13005426 A C 0.068513 9.1892e-06
10:13006511 A G 0.052109 -3.1410e-05
10:13007936 A G 1.890991 -3.1478e-05
10:13008959 C A 0.732852 1.6102e-05
10:13016082 C G 0.206815 -4.2710e-06
10:13019513 C T 1.034600 -1.0059e-05
10:13019783 C A 1.128819 4.5145e-06
10:13022089 T C 0.046649 1.4162e-05
10:13023039 G A 0.043538 -2.2244e-05
10:13023690 T G 0.180524 -3.1121e-06
10:13029221 G A 1.091200 -1.7555e-05
10:13029413 G A 0.643124 1.0881e-05
10:13029859 T C 0.034481 -1.8794e-05
10:13031971 A G 0.467748 -2.8308e-05
10:13039569 C T 1.661452 3.0975e-05
10:13041636 C T 0.092448 1.8390e-05
10:13041990 A G 0.051450 2.2173e-05
10:13049885 A G 0.133480 -9.4729e-06
10:13050184 C T 0.734753 -2.0554e-05
10:13055322 C T 0.379995 -1.7238e-05
10:13062529 C T 1.431305 1.9242e-05
10:13064431 T C 0.042647 -1.4664e-05
10:13065288 C T 0.153509 7.3354e-06
10:13065690 A G 1.748661 1.2399e-05
10:13081704 T C 1.832957 1.8927e-05
10:13083001 T C 0.058977 3.6556e-05
10:13083467 T C 0.041083 -1.4937e-05
10:13088856 C G 1.440671 -8.2437e-05
10:13090093 A G 0.437608 2.4806e-05
10:13090534 A G 0.268498 2.8336e-05
10:13090919 A T 0.079916 -1.3468e-05
10:13091003 T C 0.869080 -3.3329e-05
10:13091122 T C 0.894871 -1.0326e-05
10:13091273 T C 0.035759 -1.1403e-05
10:13091546 G T 1.277218 -6.4871e-06
10:13093297 C T 0.308636 -1.3618e-05
10:13099421 C T 0.681253 1.3743e-06
10:13101037 G A 0.053986 2.0205e-05
10:13103202 G A 0.709074 -1.9171e-05
10:13103285 A G 1.074473 -2.5958e-05
10:13112731 C T 0.036497 -1.0569e-05
10:13112869 A G 0.290811 -6.7249e-06
10:13113731 C T 0.650940 -2.0507e-05
10:13114703 C T 0.452469 2.6257e-05
10:13117683 G A 0.323095 -7.6841e-06
10:13122769 T C 1.254157 -2.1245e-05
10:13123842 A G 0.597073 -5.0774e-06
10:13129962 A G 0.023020 -1.5193e-05
10:13133625 G A 0.057307 -1.1961e-05
10:13134342 T G 0.081198 1.2754e-05
10:13135947 A G 0.169298 1.7645e-05
10:13137865 G A 1.767020 -1.5148e-05
10:13144281 T G 0.764477 -1.1090e-05
10:13145649 G A 0.057814 6.0187e-06
10:13147362 A C 0.218299 8.8032e-06
10:13151224 A G 0.536288 1.6693e-05
10:13151245 A G 0.024805 -7.1420e-06
10:13151354 G A 0.562116 1.5732e-05
10:13152400 A T 0.055655 -2.6787e-05
10:13155726 C T 0.937059 -2.5463e-06
10:13167860 T G 1.595832 -9.9224e-06
10:13168588 A G 0.034964 -7.3000e-06
10:13169066 A G 0.579207 1.5451e-06
10:13169382 T C 0.025271 -1.4158e-05
10:13169512 G T 0.452302 -1.2232e-05
10:13181035 A G 1.224511 9.1169e-06
10:13193189 G A 1.503106 -8.9063e-06
10:13206401 T C 0.441185 1.4160e-05
10:13207277 C G 0.724064 -8.1831e-06
10:13208756 T C 0.118487 -6.5930e-06
10:13209865 G A 0.037799 -5.4455e-06
10:13210175 C T 1.217952 1.8645e-06
10:13210250 T C 0.077220 -2.0261e-05
10:13211192 G A 0.023819 -3.6243e-06
10:13211549 T G 0.488976 -4.3922e-05
10:13212884 T C 1.648333 7.1323e-06
10:13214160 C T 1.781432 1.0360e-05
10:13214427 G A 0.110195 -6.2589e-06
10:13214753 C G 0.265859 4.1592e-06
10:13218400 T C 0.076074 1.0305e-05
10:13224886 T G 0.626808 8.6773e-05
10:13226764 T C 0.032903 -3.6692e-06
10:13227504 A G 0.025743 -1.3014e-06
10:13227601 C T 0.137139 -1.1909e-05
10:13230915 T C 0.023163 -7.2899e-06
10:13231194 G A 1.149303 -6.1123e-05
10:13234356 T A 0.330072 1.7740e-07
10:13239651 G A 0.380093 -6.8314e-05
10:13240407 G A 0.061459 9.6868e-06
10:13240543 C T 0.139892 -7.4222e-06
10:13241240 C T 0.084829 -1.4475e-05
10:13243898 T C 1.754662 -1.7786e-07
10:13245753 G A 0.134201 -6.7942e-06
10:13245843 T C 0.046533 -3.4763e-06
10:13246727 A C 0.066824 2.7222e-05
10:13247742 C T 0.057294 -2.9230e-06
10:13248091 G T 0.367718 -9.8055e-06
10:13248410 T G 1.672087 3.3975e-05
10:13252832 C T 0.390806 4.4593e-05
10:13254137 A G 0.051565 3.2224e-05
10:13254448 A C 0.099822 -7.1209e-06
10:13256100 T G 0.048685 -8.6286e-06
10:13256501 C G 0.081718 7.9626e-06
10:13258923 C T 0.569501 -1.6876e-05
10:13266664 A G 0.753832 -1.9769e-05
10:13266768 T C 0.020749 1.8339e-06
10:13266871 A G 0.262470 -1.8277e-05
10:13268140 T C 0.643274 -1.4854e-05
10:13270559 C T 0.101386 1.8441e-05
10:13271834 A G 0.783788 -2.1233e-05
10:13272778 T C 0.205478 5.7342e-06
10:13274004 C T 0.061598 5.6273e-06
10:13274540 G A 0.190359 3.2281e-05
10:13276534 T C 0.207233 2.3482e-06
10:13276751 C G 0.250054 -4.7243e-05
10:13279081 C T 1.264346 -1.1027e-06
10:13279913 C T 0.209582 1.2322e-05
10:13284827 C T 0.098710 -6.6529e-06
10:13285300 A G 0.228335 1.1112e-05
10:13289371 C T 0.122132 1.2200e-05
10:13303575 C T 0.925357 -5.8203e-06
10:13305082 T C 0.469407 8.3562e-06
10:13306664 A G 0.036375 3.2042e-06
10:13307277 T C 1.015551 7.2019e-06
10:13309972 A G 0.032281 -5.7972e-06
10:13310237 A G 0.085288 1.8152e-05
10:13311227 A G 1.719294 1.8728e-05
10:13312193 A G 0.147651 -5.3444e-06
10:13314732 T C 0.499138 -2.9346e-05
10:13315627 G A 0.088807 5.6661e-06
10:13316184 G T 0.458582 -2.0974e-05
10:13318060 A C 0.614402 -3.0984e-06
10:13320236 T C 0.530821 2.2319e-05
10:13321600 C T 0.539266 2.0633e-05
10:13324670 T C 0.041107 -2.0916e-06
10:13330291 T G 0.447332 -9.9855e-06
10:13330402 C T 0.515763 1.1352e-05
10:13332568 T C 1.889999 1.4182e-05
10:13334136 T G 0.774463 -1.1014e-05
10:13338259 T C 0.049804 -2.1351e-06
10:13340236 A G 0.376003 9.9889e-06
10:13341185 T C 1.347309 -2.8453e-05
10:13343528 A G 0.043191 1.8780e-05
10:13348867 A G 0.829652 -1.6127e-05
10:13359514 G A 0.025023 2.0168e-05
10:13363822 T C 0.911479 -9.6854e-06
10:13372158 A G 0.089269 -2.0309e-05
10:13376106 T G 0.026566 3.1866e-07
10:13378181 G C 0.946232 1.0788e-06
10:13378445 G A 1.171518 7.1304e-06
10:13382774 A G 0.081864 -1.4553e-06
10:13388145 A C 0.147178 1.5395e-05
10:13398428 G A 0.616959 3.6985e-06
10:13399789 C T 1.017638 2.1408e-05
10:13404688 T C 0.083622 1.5193e-06
10:13408094 G A 0.398208 3.8746e-06
10:13410748 G A 1.319359 -4.6251e-06
10:13414068 A G 0.301156 2.3636e-05
10:13415971 A G 0.788711 1.9557e-05
10:13418594 G A 0.091319 -5.7892e-07
10:13418659 T C 0.105432 -6.0502e-06
10:13418971 A G 0.562477 2.2446e-05
10:13433848 T G 0.112874 -1.8002e-05
10:13437506 A C 0.134174 -2.5509e-06
10:13439255 A C 0.052667 -3.4156e-06
10:13442074 A G 0.038955 -1.7297e-05
10:13442447 T C 1.936933 1.6195e-05
10:13448279 T C 0.266617 7.2987e-06
10:13457100 C T 0.588761 9.0694e-06
10:13459266 C T 0.110746 4.3130e-05
10:13461017 A G 0.086536 3.0745e-05
10:13461610 A G 0.146237 -1.8770e-05
10:13471522 A C 0.048162 1.0457e-05
10:13473401 C T 1.832797 2.0453e-05
10:13473616 A G 0.042766 -9.4735e-06
10:13481958 G C 0.054390 -5.5798e-06
10:13482792 T C 0.050855 -3.1614e-05
10:13492172 C A 0.028983 5.8250e-06
10:13494594 C T 0.600460 9.9567e-06
10:13498651 T C 0.069224 -3.7334e-05
10:13499820 A G 0.045510 4.3640e-06
10:13503945 A C 0.187463 -2.8900e-05
10:13506831 C T 0.065511 -9.0952e-06
10:13507750 G C 0.102399 -2.4082e-05
10:13509447 C A 0.525045 6.2294e-05
10:13510122 T C 0.052055 -3.9386e-05
10:13526000 C T 1.105095 -1.6618e-05
10:13531517 G A 0.051932 -1.1282e-05
10:13532648 T C 0.812187 -1.3562e-05
10:13535038 T C 0.058909 9.7334e-06
10:13543493 A C 0.329599 -1.7238e-05
10:13544585 G A 0.355611 2.8535e-05
10:13547746 T C 0.132528 2.1964e-05
10:13552559 G A 0.031734 -5.3299e-06
10:13560152 G A 0.033560 1.4728e-05
10:13564299 C T 0.058797 -1.5218e-05
10:13573636 A G 1.057715 8.0887e-06
10:13573969 A G 0.132967 7.2281e-06
10:13575541 G C 0.059694 -9.2904e-06
10:13581249 T C 0.406558 2.7785e-05
10:13582516 G A 0.377917 1.6031e-06
10:13590960 T C 1.909415 1.5169e-05
10:13593444 T C 0.073521 2.0787e-05
10:13594355 T C 0.079002 1.8926e-05
10:13595855 G A 0.813139 -1.3443e-05
10:13605368 T C 0.620444 1.8410e-05
10:13606579 A G 0.058140 5.5891e-06
10:13627254 T C 0.104993 -5.3884e-06
10:13633835 G A 0.691932 1.5302e-05
10:13648003 C T 1.533021 1.8479e-05
10:13648317 T C 0.099445 -6.5206e-08
10:13650032 T C 0.820826 -7.1865e-06
10:13652413 C T 0.704001 2.5101e-05
10:13658805 T G 0.107666 9.1269e-06
10:13665279 G T 0.437758 1.2565e-05
10:13667778 A G 1.639898 1.8756e-05
10:13668731 A G 0.026957 1.2987e-06
10:13669869 T C 0.086152 6.0567e-06
10:13671571 A C 1.678571 2.1860e-05
10:13683386 G A 1.133586 1.2144e-06
10:13688166 A G 0.272734 5.2956e-06
10:13692888 T C 0.308456 2.0673e-05
10:13694742 T G 0.147430 1.5395e-05
10:13701671 T C 0.175682 1.8254e-05
10:13702231 T C 0.178701 -1.1886e-05
10:13710162 C T 0.049821 -2.1662e-05
10:13712038 T C 0.951733 -4.0011e-06
10:13715421 G A 0.040145 -3.2963e-06
10:13719273 T C 0.037864 -1.9155e-05
10:13720218 A G 0.023326 1.5066e-05
10:13721628 T C 0.133817 2.7702e-05
10:13721996 T C 0.024516 1.2704e-05
10:13723311 A G 0.422853 4.1439e-06
10:13724331 T C 1.128459 -1.2448e-05
10:13724841 G A 1.451282 -1.0688e-05
10:13725230 A C 0.082374 1.4121e-05
10:13729426 C A 0.568297 -8.7645e-06
10:13732079 C A 0.171110 -3.7595e-06
10:13732836 T C 0.123546 5.9651e-07
10:13735887 A C 0.167649 -1.1791e-05
10:13736251 G A 0.036460 6.2157e-06
10:13736378 C T 0.035736 -5.6970e-06
10:13736418 G A 1.783187 3.5460e-06
10:13737029 A C 1.715673 2.7539e-06
10:13738011 T C 0.124012 1.6309e-05
10:13740047 G C 1.860362 7.2393e-06
10:13741612 T G 0.680740 5.2062e-06
10:13747769 G A 0.235176 -8.5130e-06
10:13752381 C T 0.417661 -4.1267e-05
10:13755544 T C 0.568767 -1.6093e-05
10:13758287 C T 0.048821 -1.9158e-06
10:13762872 T C 0.453747 -1.2705e-05
10:13765950 G A 0.762495 9.5476e-05
10:13771761 G A 0.676299 -8.2472e-07
10:13774180 G C 1.429041 -1.1360e-05
10:13776314 G A 0.054615 2.8261e-06
10:13778421 A G 0.323092 3.4075e-06
10:13779388 A C 0.038673 1.3219e-06
10:13780008 G A 0.083564 1.7133e-05
10:13780118 A G 1.337847 -2.2129e-05
10:13780175 T C 0.074861 -9.7158e-06
10:13780423 G A 0.626363 3.5287e-05
10:13780478 A G 0.035464 -6.6039e-06
10:13781062 T C 0.062502 -8.6152e-06
10:13783577 A G 1.019138 4.3099e-05
10:13786525 C T 1.902976 2.6934e-06
10:13788295 T C 0.025444 3.2702e-06
10:13791188 T C 0.427837 4.3521e-07
10:13795471 G A 0.472504 8.7785e-06
10:13796262 A G 0.332489 2.4253e-06
10:13796357 T G 0.056661 -7.3587e-06
10:13801636 T C 0.516501 3.2321e-05
10:13808113 T C 0.028987 2.3215e-06
10:13809845 C G 0.101390 -2.0729e-05
10:13812143 G A 0.519942 -3.1763e-07
10:13813797 T C 0.111895 5.8768e-06
10:13815398 G C 0.029959 -2.6795e-05
10:13819174 C T 1.329395 6.7168e-06
10:13820780 A G 1.398449 -1.5747e-06
10:13821953 G A 1.360293 -8.1558e-06
10:13822397 A G 0.685884 -6.5929e-06
10:13826386 C G 0.661514 -8.3930e-07
10:13831399 C A 0.048526 6.3088e-07
10:13831712 G A 0.615929 1.9610e-05
10:13831873 A G 0.563823 2.0505e-05
10:13832284 T C 0.228135 -6.2417e-05
10:13832973 A G 0.970401 3.9928e-05
10:13833814 T C 0.756158 9.0262e-06
10:13834040 C T 1.310278 2.5456e-05
10:13835848 C G 0.045734 1.0809e-05
10:13836687 C T 0.038381 -2.2949e-06
10:13836843 T C 0.053551 -1.9826e-05
10:13838340 G T 0.596682 2.5911e-06
10:13840929 C T 0.294819 2.9516e-06
10:13841470 T C 0.141059 -4.1359e-06
10:13846017 C T 0.023893 3.3769e-07
10:13848388 C T 0.883291 -1.3109e-05
10:13848464 A C 0.069163 -6.3855e-06
10:13850836 C T 0.054316 1.7242e-05
10:13858510 C T 0.779579 1.7473e-05
10:13858638 C T 0.313763 3.7486e-06
10:13859897 A G 0.126222 1.6560e-05
10:13862259 A G 0.118127 -2.3107e-06
10:13862309 A G 0.053034 -2.5846e-05
10:13863470 C G 0.048735 -9.0968e-06
10:13865505 C A 0.275100 -4.7998e-06
10:13865954 T C 0.218078 2.5361e-05
10:13869098 A G 0.057005 -8.3449e-06
10:13869187 T C 1.141511 2.2589e-06
10:13872135 G C 0.051531 6.3482e-06
10:13874092 T G 0.937841 7.8012e-06
10:13874436 T C 0.462124 8.6800e-06
10:13875636 C A 0.152309 -9.5634e-06
10:13875739 C A 1.052017 -1.7841e-05
10:13881575 C T 0.509297 2.4829e-05
10:13883460 T G 1.574879 -2.7384e-06
10:13883784 T G 0.049243 -4.4339e-06
10:13886223 C T 0.425671 -1.1031e-05
10:13892455 T G 0.896826 -7.6999e-06
10:13892768 C T 0.036939 4.6399e-06
10:13901076 T C 0.156511 2.2033e-05
10:13903595 A C 0.928379 -1.0725e-05
10:13903948 A G 1.879541 -2.2637e-05
10:13904451 C T 0.335107 -1.1611e-05
10:13907173 T C 0.039594 -2.7797e-05
10:13912106 C T 0.028681 -1.1491e-05
10:13912382 A G 0.631500 1.3540e-05
10:13914117 C T 0.044001 -9.0000e-06
10:13914507 T C 0.094563 4.2140e-05
10:13914547 A G 1.001720 1.3873e-05
10:13914821 C A 0.022055 -2.0456e-05
10:13924143 T C 0.021358 -1.7380e-05
10:13925163 C T 0.073137 -1.9342e-05
10:13925846 C T 0.778563 8.4776e-06
10:13926016 C T 0.047118 3.5532e-07
10:13929130 C A 1.102957 -3.4293e-06
10:13942170 T C 0.429826 -1.5810e-05
10:13943034 A C 0.038962 7.6092e-06
10:13950781 T C 1.322752 1.1906e-05
10:13953488 A G 0.446128 1.1227e-05
10:13956634 A G 1.677183 1.5282e-07
10:13957861 C T 0.127854 1.4622e-05
10:13964006 A G 1.883277 -2.0546e-05
10:13965414 G T 0.039435 -1.2512e-05
10:13965860 G A 1.435164 -1.4642e-05
10:13967533 A G 0.608796 2.8970e-05
10:13971656 C T 0.074103 9.4605e-06
10:13971726 A G 0.950335 5.6215e-06
10:13973579 T C 0.085152 -3.1000e-05
10:13975342 A G 0.534795 2.2011e-05
10:13976928 A G 0.099377 -2.2270e-06
10:13978235 G A 0.706507 -3.3803e-05
10:13988898 T C 0.240857 1.2957e-05
10:13990942 A G 0.026386 -1.3210e-05
10:13991222 T C 0.026274 -9.7838e-06
10:13991865 A G 0.537206 5.1752e-05
10:13994618 A G 0.342896 2.8059e-06
10:13995720 G A 0.075105 4.7631e-06
10:13995986 T C 0.062397 -2.1170e-05
10:13998997 T G 0.738455 -3.3314e-05
10:14000194 G T 1.423873 -3.4763e-05
10:14001005 C T 0.061159 -1.6105e-05
10:14004712 A G 0.963285 -1.3817e-05
10:14005396 T C 0.048607 -2.7578e-06
10:14006391 A G 0.776958 2.5390e-05
10:14007025 C T 0.028484 1.2035e-05
10:14007123 C T 0.049984 6.5062e-06
10:14007578 A G 1.245630 3.9741e-05
10:14007649 A G 0.027845 4.7513e-06
10:14008445 A G 0.215906 1.6004e-06
10:14010130 G T 0.160380 1.1288e-05
10:14014039 G A 0.112779 -1.0588e-05
10:14016159 T C 0.142728 1.4345e-05
10:14017719 G T 0.030014 7.7827e-07
10:14018910 T G 0.626315 -1.9653e-05
10:14019456 G A 1.896771 1.4700e-05
10:14029742 C T 0.650750 -1.4019e-05
10:14031101 C T 0.103715 -5.0646e-06
10:14032115 C T 0.769900 -9.0974e-06
10:14035373 A C 0.971302 1.1748e-05
10:14039107 G A 0.600449 -2.8317e-05
10:14041320 A G 0.025359 1.1773e-05
10:14041664 A G 0.024411 -1.9931e-05
10:14043025 A C 0.104847 -5.4311e-05
10:14045187 T C 0.050011 6.4681e-06
10:14047617 T C 1.979802 -4.7450e-06
10:14051148 A C 0.066603 3.0101e-06
10:14052460 T C 0.034474 4.2904e-06
10:14053187 G A 1.743334 5.8200e-06
10:14056446 A G 0.056315 -1.3983e-06
10:14058019 G T 1.050158 3.1257e-06
10:14058665 A C 0.146794 -3.8247e-05
10:14060679 A C 0.370030 2.3238e-05
10:14061607 T C 0.424056 -3.8318e-05
10:14062191 A G 0.056529 1.9208e-05
10:14067164 T C 0.052374 -3.7688e-05
10:14071419 A G 0.131869 4.1343e-06
10:14072180 G A 0.033063 1.4440e-05
10:14072183 A G 0.200345 3.6928e-05
10:14073728 G T 0.063322 -2.2176e-05
10:14079996 C T 0.480538 -2.8122e-05
10:14085561 A C 0.025635 5.5465e-06
10:14086146 A G 0.039747 -1.8520e-05
10:14088837 T C 0.253311 -1.2984e-06
10:14089451 C T 0.202561 3.5231e-05
10:14089679 T C 0.030768 -3.9343e-06
10:14094035 A G 1.097395 1.0414e-05
10:14094904 G A 0.062037 8.1702e-06
10:14096521 T C 0.089021 -1.8810e-05
10:14108711 A G 0.482057 1.9299e-05
10:14109452 A G 0.027233 7.8023e-06
10:14112825 C A 0.698538 -3.4799e-05
10:14120393 T C 0.152033 1.4056e-05
10:14120539 G C 0.030847 -9.3355e-06
10:14122866 A G 0.054227 1.2349e-05
10:14123748 A G 0.494038 -3.5643e-05
10:14124618 C G 0.045949 -1.7924e-06
10:14126583 T C 0.045126 1.0240e-05
10:14126761 A G 0.935373 -1.0758e-05
10:14126788 T C 0.088208 4.5250e-06
10:14127273 T C 0.646728 -1.9273e-05
10:14134195 T C 0.805272 -2.6357e-05
10:14135809 T C 0.112385 -7.2784e-06
10:14136185 A G 0.039078 -2.8828e-05
10:14136878 A G 0.095209 9.0334e-06
10:14137260 C T 0.510803 -2.6871e-05
10:14137289 T G 1.482567 1.1950e-05
10:14137678 G A 0.998201 -3.3498e-06
10:14138439 A G 0.071872 -6.8759e-06
10:14140738 A G 0.059674 -6.8625e-06
10:14150969 G C 0.037823 -1.9988e-06
10:14151503 A G 1.289090 -1.4046e-05
10:14153831 C T 0.047859 1.1281e-05
10:14156205 T C 0.053425 -9.9028e-06
10:14157261 A G 1.215933 -2.2152e-05
10:14159936 T C 0.108063 9.8885e-06
10:14161557 G A 0.213111 -6.9196e-06
10:14167060 A G 0.405412 -9.3906e-06
10:14168144 C T 0.078760 1.2522e-05
10:14173363 A G 0.042280 7.1047e-06
10:14175004 G A 1.237569 -2.9690e-05
10:14175426 G A 0.049620 7.0028e-06
10:14176223 A C 0.671346 -1.9581e-05
10:14184348 G A 1.261382 -3.1860e-05
10:14190039 C T 0.751000 -1.3850e-05
10:14193004 G T 0.078077 1.0004e-05
10:14198380 C T 0.078165 2.4466e-05
10:14198759 A G 0.024462 -2.4608e-05
10:14199727 T C 0.032730 9.1578e-06
10:14208588 C T 1.939565 -5.7857e-07
10:14208611 C T 0.380559 -3.9690e-06
10:14212230 C T 0.623983 -1.2667e-05
10:14215182 A G 1.199995 3.9357e-06
10:14215296 G A 0.091482 1.2376e-05
10:14215690 G A 0.064403 -4.9169e-06
10:14222628 A G 0.060983 -7.5467e-06
10:14227707 T C 0.038887 1.0586e-05
10:14230471 T C 0.565343 -1.7642e-05
10:14231869 T C 0.139077 2.5739e-05
10:14232324 A G 0.303818 -3.4256e-06
10:14237503 T C 0.562983 -2.3859e-05
10:14244180 C T 1.807040 -1.4023e-05
10:14248183 A G 0.079025 -8.5586e-06
10:14252004 G A 0.071661 -8.3542e-06
10:14253811 C T 0.686183 4.3741e-06
10:14258665 T C 0.037571 -1.9545e-05
10:14266083 G A 1.721306 -1.6892e-05
10:14266643 G A 0.087464 -3.1274e-05
10:14267963 A G 0.094053 -1.8688e-05
10:14272308 C T 0.944382 2.5056e-05
10:14272502 T C 0.768085 3.1445e-05
10:14275296 T C 0.159628 1.9075e-05
10:14276664 C T 0.557785 -2.8582e-05
10:14277105 C T 0.214321 4.2999e-06
10:14282523 G T 0.908657 2.1127e-05
10:14283398 C T 0.029626 1.6023e-06
10:14284276 T C 0.028168 -4.4219e-05
10:14285545 T C 0.082976 -1.7990e-05
10:14285913 C T 1.762907 7.5977e-06
10:14290295 C A 0.054543 3.3922e-07
10:14292734 T C 0.917959 -2.0374e-05
10:14295848 G T 0.021891 6.1982e-06
10:14297542 T G 0.077013 -6.3725e-06
10:14311683 C A 0.300619 1.5350e-05
10:14312323 C T 0.177845 1.5162e-05
10:14319907 C T 0.027399 -1.1225e-07
10:14320643 A G 0.086780 -7.5495e-06
10:14326275 C A 0.028671 2.0236e-05
10:14335009 G A 0.041695 -3.2235e-06
10:14336528 C T 0.682477 2.0235e-06
10:14338126 A G 0.845226 -1.7437e-05
10:14343128 T C 0.027032 -1.4683e-06
10:14343190 C T 0.032438 -4.3908e-05
10:14346951 A G 0.196965 -2.3496e-05
10:14354898 G A 1.748838 4.1930e-05
10:14367596 C T 0.522005 -3.2366e-06
10:14370193 T C 0.085594 4.4070e-07
10:14372381 T C 0.026298 -2.1485e-05
10:14375456 A G 0.061146 8.9877e-06
10:14383305 T C 0.035025 1.2525e-05
10:14385265 G T 0.550030 -1.8158e-05
10:14387064 C T 0.061686 9.7243e-06
10:14393205 C T 0.055149 -5.2430e-06
10:14393558 C T 1.446961 1.1385e-05
10:14395411 A G 0.226666 -7.0034e-06
10:14395828 T C 0.287839 7.6350e-06
10:14396207 C T 0.913906 2.1227e-06
10:14397645 C T 0.379413 -1.3880e-05
10:14398245 C T 0.036932 -4.1812e-06
10:14398835 T C 0.058113 2.5719e-05
10:14402332 T C 0.028977 -5.0853e-06
10:14408144 G C 0.579024 6.0126e-06
10:14408890 G T 0.370207 -9.3384e-06
10:14409693 C T 0.027712 -1.3840e-05
10:14409881 A C 0.361088 -1.9985e-05
10:14411814 G T 0.133266 5.3225e-06
10:14412084 C T 1.402083 -6.3609e-06
10:14412879 C T 0.032866 5.1070e-07
10:14413425 T C 0.614566 8.4889e-06
10:14413567 A G 0.050113 -3.3363e-05
10:14416980 T C 0.056335 2.5598e-05
10:14420878 G C 0.030466 1.4379e-05
10:14426729 A G 0.200090 4.4279e-06
10:14427455 A C 1.394471 6.7440e-06
10:14427729 A C 0.594177 6.8904e-06
10:14434669 C T 0.260100 -2.9995e-06
10:14437826 C T 1.383820 -5.6521e-05
10:14438800 C T 0.654942 -1.7863e-05
10:14445334 G C 0.080637 3.5875e-05
10:14445503 T C 0.112592 3.0294e-05
10:14454212 C T 0.476407 2.4580e-05
10:14454570 G T 0.797381 -2.4506e-06
10:14460288 A G 0.383629 -1.7399e-05
10:14465273 A C 0.054271 8.1644e-06
10:14469856 G A 0.036766 -2.0369e-05
10:14470150 C T 0.212231 -6.4317e-07
10:14470272 T C 0.042831 -4.0913e-06
10:14474862 A G 0.035627 9.9420e-06
10:14475528 T G 0.246885 1.0092e-05
10:14476511 C T 0.224881 1.3999e-05
10:14478462 G A 0.345357 4.3709e-05
10:14478618 C T 0.098326 -3.3996e-05
10:14479076 T C 0.435799 -5.7033e-06
10:14479875 T C 0.076574 -9.4882e-06
10:14482159 A G 0.032091 3.3245e-06
10:14484689 T C 0.086226 -7.6436e-06
10:14485205 G A 1.339850 -3.7905e-06
10:14486901 C G 0.114452 -3.2547e-05
10:14488109 C T 0.348482 4.1048e-05
10:14496265 T C 0.209721 -3.2184e-05
10:14499030 G A 0.815209 -1.1221e-05
10:14503769 G A 0.060224 -9.0092e-06
10:14504246 T C 0.027382 -9.1450e-07
10:14504407 A G 0.029844 1.5580e-05
10:14505213 C T 0.094651 -8.4086e-06
10:14506428 G T 0.033121 1.3557e-06
10:14508447 T C 1.223528 -2.5189e-05
10:14511626 G C 0.098425 -1.0039e-05
10:14518437 C G 0.086753 -2.5542e-05
10:14523158 G A 0.062336 1.4000e-05
10:14523377 T C 0.132460 1.4815e-05
10:14532936 T C 0.021885 1.1889e-05
10:14538274 A G 1.280764 -3.4260e-05
10:14543596 A G 0.074137 -7.8274e-06
10:14555187 T C 0.405422 1.8158e-05
10:14560330 A C 0.051881 2.7647e-05
10:14567265 G A 0.660575 -1.6387e-05
10:14577098 T G 0.305508 7.9386e-06
10:14581234 G A 0.175764 -2.1810e-05
10:14586520 A C 0.032944 2.8041e-05
10:14586675 T C 0.064287 8.6759e-06
10:14600524 C T 0.063522 1.0384e-05
10:14603458 C T 1.733444 -2.6113e-05
10:14604328 A G 0.067551 -2.9473e-05
10:14605662 A G 0.402158 2.8161e-05
10:14609926 T C 0.072603 -2.3515e-05
10:14613927 C G 0.144938 2.5604e-05
10:14616658 A G 0.042097 -1.2844e-05
10:14617035 C T 0.043463 5.0982e-06
10:14618742 C T 0.065763 -2.2126e-05
10:14622448 C T 0.195344 -1.9233e-05
10:14626072 C A 0.031955 1.2976e-06
10:14626192 C T 0.058025 1.2835e-05
10:14626563 G A 0.057678 -7.4266e-06
10:14627825 C T 0.314742 2.0525e-05
10:14637141 C T 0.354843 -4.6794e-05
10:14641658 G T 0.240160 1.9311e-05
10:14642248 C G 0.248248 -4.0586e-05
10:14642461 T C 0.057005 -7.0962e-06
10:14643505 T G 0.044272 -1.6015e-05
10:14643687 C G 0.079328 5.9472e-06
10:14644455 G C 0.058814 4.8634e-06
10:14647158 A G 0.150276 -3.7133e-05
10:14647463 C T 0.101944 4.4034e-05
10:14649840 G A 0.567900 1.7800e-05
10:14653245 A G 0.111552 -5.0562e-06
10:14660199 T C 0.499594 7.5029e-05
10:14660217 G A 0.039656 -1.7110e-05
10:14662889 C T 0.055737 8.2313e-06
10:14663944 T A 0.765065 4.3300e-05
10:14664667 T C 0.080062 -1.3938e-05
10:14664946 T C 0.037194 3.5181e-05
10:14665906 A G 0.258822 -3.5398e-06
10:14678360 C T 0.055210 -3.5410e-06
10:14679923 C T 1.791468 -8.6683e-06
10:14680087 G A 0.067752 5.5635e-06
10:14681661 T G 0.050593 -1.0088e-05
10:14686781 G A 0.968031 -5.7323e-05
10:14687132 A G 0.021137 -1.0017e-05
10:14688721 G T 0.104048 7.1225e-06
10:14690369 C T 0.074575 2.1160e-06
10:14690936 T C 0.657267 -4.6762e-05
10:14696000 T C 1.779783 -2.1703e-05
10:14698364 T C 0.107037 6.2606e-05
10:14700243 A G 0.709829 3.7952e-06
10:14700275 A C 0.279765 -9.1409e-06
10:14700636 A G 0.086794 1.6388e-05
10:14701726 C T 0.032438 -7.2768e-06
10:14705845 C T 0.645354 3.8386e-06
10:14708915 T C 0.123835 -1.1490e-06
10:14713192 T G 0.214396 1.5359e-05
10:14716516 C T 0.361065 2.3484e-05
10:14717300 T C 0.393203 -2.5711e-06
10:14718188 G T 0.026094 -2.6166e-06
10:14720733 G A 1.243886 -8.8498e-06
10:14723426 G C 0.947918 -5.4858e-05
10:14732273 T G 0.659246 -2.6075e-05
10:14733008 A G 0.758820 -3.5422e-05
10:14734543 T C 0.045976 -3.2036e-06
10:14739092 T C 0.057256 -4.7522e-05
10:14740344 C A 0.054271 -3.3676e-05
10:14747510 G A 1.716088 7.6832e-06
10:14749673 C T 0.591851 5.7273e-05
10:14758807 T C 0.219047 -9.1684e-05
10:14761636 T C 0.162722 -6.1236e-05
10:14764474 C T 0.084465 1.7879e-05
10:14767685 C T 0.030442 -7.7694e-06
10:14772718 A C 0.136442 -9.7317e-06
10:14777585 T C 1.278031 -2.4363e-05
10:14779689 T C 0.802195 -3.8431e-05
10:14781455 G A 0.044677 -2.9739e-05
10:14784548 G A 0.051150 1.0894e-05
10:14790460 C T 0.047509 -2.8060e-05
10:14795565 A G 0.036786 -1.1713e-05
10:14796552 A C 0.045167 -3.3777e-05
10:14798329 A G 0.043851 -3.0304e-05
10:14805558 G A 0.180340 -1.1929e-05
10:14805937 C T 0.528479 1.3516e-06
10:14813860 G A 0.023214 1.5761e-06
10:14815459 C A 0.809321 -3.7259e-05
10:14815729 C T 0.589536 7.3240e-06
10:14817067 C T 0.285398 -3.0997e-05
10:14818646 G A 0.135320 -1.6049e-05
10:14820695 T C 0.331333 -5.8942e-06
10:14823040 C A 1.054074 -3.5234e-06
10:14827131 C T 1.261933 3.1386e-05
10:14828699 C T 0.721017 5.7139e-06
10:14829001 T G 0.302363 -1.4941e-05
10:14829184 A C 0.036154 5.4525e-06
10:14829454 A G 0.051861 2.1257e-05
10:14831905 A G 0.023068 -8.0020e-06
10:14833055 T C 0.908480 1.6062e-06
10:14841242 T C 0.034828 -2.8125e-05
10:14845290 A C 0.037860 -9.4035e-06
10:14847704 G A 0.680695 1.3921e-05
10:14849605 G C 0.061717 1.1641e-05
10:14850552 G A 0.300670 -8.3884e-06
10:14852440 A G 0.600439 -6.5510e-06
10:14852541 A G 0.043528 -1.7411e-05
10:14853036 C T 0.202099 -4.8580e-06
10:14859751 G A 0.069084 1.1182e-05
10:14864846 G A 0.535071 6.8573e-07
10:14880395 T C 0.157184 -1.3607e-05
10:14881258 C A 0.028130 -4.3735e-07
10:14881289 A G 0.042569 1.8587e-05
10:14882340 T A 0.313239 -1.2226e-05
10:14885598 T C 0.055220 1.9887e-05
10:14890829 A C 0.021517 2.6487e-05
10:14891406 A G 0.141110 -4.2912e-06
10:14910732 C T 0.070033 1.1447e-05
10:14911939 A C 0.142629 -8.4706e-06
10:14914723 T G 0.230610 -4.3835e-06
10:14922183 G C 0.105598 8.9490e-06
10:14926084 A C 1.912383 1.3169e-05
10:14929014 G A 0.032067 1.9085e-05
10:14929173 G A 0.054611 -1.1883e-05
10:14929962 A G 0.020957 -5.2452e-07
10:14930731 G A 0.039686 3.5580e-05
10:14939067 C A 0.034841 2.4073e-06
10:14941654 T C 0.290433 -6.2640e-06
10:14943176 G C 0.067262 1.7958e-05
10:14951661 A G 0.616704 1.4835e-05
10:14955316 T G 0.057144 -1.0699e-05
10:14961464 G C 0.292966 1.2094e-06
10:14974905 C T 0.359480 9.9373e-06
10:14976727 C G 0.149463 4.3201e-05
10:14977469 T C 0.029966 -1.5991e-05
10:14978974 G A 0.240639 -1.1344e-06
10:14987534 A G 0.034508 4.7033e-06
10:14990369 A G 1.470763 1.1167e-05
10:14991453 C T 1.920988 7.9241e-06
10:14993655 G T 0.025805 1.6312e-05
10:14995149 A G 0.669656 -1.8171e-06
10:15001224 T C 0.092366 -2.8444e-05
10:15001282 A C 0.073695 -1.0828e-05
10:15001726 C T 1.844696 -1.0904e-05
10:15003278 A G 1.122553 3.7523e-05
10:15005600 G C 1.296363 2.1264e-05
10:15008493 C A 1.373651 1.9595e-05
10:15008554 G A 0.126201 -1.9288e-07
10:15009109 C T 1.491043 1.0990e-05
10:15015291 C T 1.371992 1.8834e-05
10:15021435 A G 0.095627 -3.2502e-05
10:15022403 T C 0.082738 1.1995e-05
10:15027535 T G 0.314344 9.8560e-07
10:15034515 G T 0.580819 9.7194e-06
10:15037356 A C 1.390786 -4.1102e-06
10:15050409 C T 0.640962 -2.9570e-06
10:15054964 T G 0.047152 1.4316e-05
10:15057374 A G 0.219190 1.0832e-05
10:15057758 A G 0.374572 -5.2775e-06
10:15068924 C T 0.332571 3.0259e-07
10:15070649 G T 0.860196 7.0593e-06
10:15075574 A G 0.212543 8.5159e-06
10:15077740 A G 0.870110 7.5813e-06
10:15086306 A C 0.633210 1.0442e-05
10:15091970 C T 0.089381 -6.5466e-06
10:15093266 A G 0.114877 -2.4891e-06
10:15097190 C T 0.251114 -2.2214e-05
10:15098897 T C 0.165483 -1.8266e-05
10:15099724 G A 0.249972 -2.2534e-05
10:15100608 C T 0.051375 -3.6979e-05
10:15107826 C T 0.067531 7.9597e-06
10:15109544 A G 1.156487 -4.4283e-06
10:15118221 C T 0.139100 -1.1865e-05
10:15128577 T C 0.775357 -9.1381e-06
10:15129402 C T 0.240259 -1.4552e-05
10:15138615 T C 0.198590 8.6447e-06
10:15138676 C T 0.026117 6.7855e-07
10:15139370 A G 0.040050 -9.2897e-06
10:15142097 T C 0.058647 1.3931e-05
10:15144598 C T 0.029833 5.0929e-06
10:15145361 A G 0.293656 -2.0916e-05
10:15145569 G A 0.047805 1.3498e-05
10:15145855 G C 0.442120 -1.6691e-05
10:15145948 C T 0.055913 -4.2802e-06
10:15146061 G C 0.108832 1.3018e-05
10:15151907 G T 0.376320 -1.7138e-05
10:15175007 G A 0.056825 1.9236e-05
10:15177827 G A 0.132780 3.7989e-06
10:15185503 T C 1.727497 1.1986e-05
10:15187950 T G 0.527731 3.3715e-06
10:15192827 C A 0.050396 -4.8548e-06
10:15194361 G A 0.045146 -2.1050e-05
10:15199347 A C 0.240357 -1.6361e-05
10:15205720 G T 0.793338 2.9212e-05
10:15206515 A G 0.264799 4.9116e-05
10:15206725 A G 0.083360 2.3138e-06
10:15214583 C T 0.875363 -2.0555e-06
10:15218582 G C 0.057984 3.3698e-06
10:15221174 T C 1.606964 2.5412e-05
10:15225054 C T 0.740951 4.2372e-05
10:15225350 G A 0.484689 -1.6557e-06
10:15226599 C A 0.107740 1.6387e-05
10:15227380 A G 0.086624 2.7517e-06
10:15227664 T C 0.797432 -3.5463e-06
10:15231633 G A 0.432206 -1.1202e-05
10:15231980 C T 1.166809 -9.9913e-06
10:15235954 T C 0.320001 1.5471e-05
10:15239498 G A 0.829781 -5.2315e-06
10:15242296 T C 0.349073 2.8421e-05
10:15243205 G A 0.778553 3.4252e-05
10:15246346 G A 1.578225 -1.9781e-06
10:15247026 C A 0.435915 1.8754e-05
10:15255292 A G 0.035586 1.1750e-06
10:15256194 A G 0.345500 -1.6585e-05
10:15260071 G A 0.488792 -1.2751e-05
10:15264322 C T 0.406612 7.5222e-06
10:15265987 A C 0.037412 -7.0003e-06
10:15267411 T C 0.645847 -9.5985e-06
10:15268452 T C 0.066327 1.5647e-06
10:15271313 C G 0.060728 -3.1196e-06
10:15272218 C T 0.326271 -1.0577e-05
10:15272776 G C 1.838923 -1.3426e-05
10:15274708 C T 0.095195 7.7629e-07
10:15280152 A C 0.642505 -4.1429e-05
10:15280384 A G 0.068945 -1.4903e-05
10:15281660 A G 0.404596 -3.0521e-06
10:15283248 G A 0.143806 -3.0629e-06
10:15285208 A G 0.052218 -1.7426e-06
10:15285428 G A 0.326016 -7.7009e-06
10:15287567 C T 0.055128 -4.2563e-06
10:15289486 G A 0.497244 -1.5689e-05
10:15290067 C G 0.146386 1.5441e-05
10:15294548 A C 0.906909 1.2905e-05
10:15301487 T C 0.707061 -4.6368e-06
10:15302153 A C 0.100815 6.8609e-06
10:15302393 A C 0.037568 -7.1966e-06
10:15305084 C A 1.861705 6.1654e-05
10:15305551 A G 0.167859 2.0129e-05
10:15320228 G T 0.088715 -9.8939e-06
10:15320660 A G 0.044527 -6.6494e-06
10:15321059 C T 0.701700 -2.5966e-05
10:15321184 T A 0.110161 2.5093e-06
10:15332911 G A 0.056882 -5.9329e-06
10:15335500 G A 0.061221 1.7372e-05
10:15336817 C A 0.169318 6.2033e-07
10:15341573 A G 0.538107 2.7435e-05
10:15343723 G A 0.593816 -1.0458e-06
10:15346655 T C 0.153794 2.2478e-05
10:15353703 T C 0.044106 -2.2167e-07
10:15353973 G A 0.056158 -1.5603e-05
10:15358569 T C 0.092196 -1.6902e-05
10:15367974 C T 0.024567 1.8501e-05
10:15370036 C T 0.768955 -3.8012e-05
10:15370545 T G 0.030187 5.5920e-06
10:15373313 T C 0.086325 -1.8355e-06
10:15378398 C G 0.714075 -2.5965e-05
10:15378435 T C 0.212387 4.6360e-06
10:15385024 T C 0.090180 1.1776e-05
10:15386768 C T 0.091731 2.2166e-06
10:15393309 A G 0.844458 -2.9596e-05
10:15410072 C A 0.068248 -9.5904e-06
10:15410929 A C 0.237294 2.7294e-05
10:15421546 A G 0.213148 6.3666e-06
10:15437159 A G 0.424747 1.1547e-05
10:15444766 G T 0.221379 1.9051e-05
10:15448544 C T 0.039537 2.3841e-05
10:15450953 A C 0.747145 2.6858e-05
10:15453070 G T 0.092812 -1.3289e-05
10:15468678 G A 0.060112 -7.3831e-06
10:15469974 T C 0.031676 9.5845e-06
10:15473353 G A 0.206553 5.1994e-07
10:15473480 T C 0.532922 3.6174e-05
10:15474427 C T 0.039190 -2.2914e-06
10:15477033 A C 0.039115 2.5812e-05
10:15478936 G A 0.031207 6.3503e-06
10:15490494 C G 0.080375 1.6787e-05
10:15499560 A G 0.802997 -5.6908e-05
10:15499879 C T 0.043259 -6.9020e-06
10:15503917 A G 0.345391 -6.9742e-06
10:15505350 A G 0.098676 1.1946e-05
10:15505481 A G 0.089143 2.8463e-06
10:15507240 G A 0.870259 4.2006e-05
10:15509118 T C 0.115907 3.7890e-05
10:15510921 G A 0.077135 -1.3710e-05
10:15515482 T C 1.297818 -9.3472e-06
10:15516366 A G 0.063182 -4.2161e-05
10:15520643 T G 0.035202 -3.1587e-06
10:15521370 A G 0.068183 7.0488e-06
10:15524162 A G 0.992014 -5.8469e-05
10:15525418 A G 0.119456 6.9917e-06
10:15525677 A G 0.073049 5.7636e-06
10:15527088 A G 0.117151 -1.6139e-05
10:15528063 G C 0.766925 1.5229e-05
10:15528685 C T 0.050848 -6.9306e-06
10:15529564 G A 1.422720 -4.9379e-05
10:15529694 C T 0.433001 1.9943e-05
10:15531257 T C 1.756712 -2.5062e-05
10:15531962 G A 1.239456 -2.3649e-05
10:15537270 T C 1.399952 -5.6988e-05
10:15540753 A G 0.050494 -3.4521e-06
10:15542864 A G 0.090269 -4.0826e-06
10:15547109 C T 1.366916 -3.5708e-05
10:15561543 C T 0.256466 1.9819e-05
10:15562608 T C 0.034107 -5.4920e-06
10:15574977 G C 0.034178 -7.5544e-06
10:15588468 A G 0.051273 3.0820e-06
10:15589645 G A 0.378261 1.3887e-05
10:15592323 G T 0.028130 -1.1261e-05
10:15597635 A C 1.146583 -3.7935e-05
10:15601610 G A 0.707697 3.0307e-05
10:15602653 G A 0.134007 9.5930e-06
10:15606540 T C 0.054938 9.0735e-06
10:15609839 G A 0.083255 7.2309e-07
10:15610564 G A 0.053778 5.1629e-06
10:15611587 C T 0.791428 2.6795e-05
10:15619054 A C 0.135004 1.2843e-05
10:15621989 C A 0.097106 2.3787e-07
10:15622511 A G 0.150867 3.4750e-06
10:15622888 A G 0.061057 1.3364e-05
10:15629374 T C 0.027715 -9.6707e-06
10:15638751 A G 0.827632 -2.4989e-05
10:15640360 T G 1.681957 1.1207e-05
10:15641994 T G 1.562331 -5.6691e-06
10:15645885 A G 0.038122 1.5628e-05
10:15648694 C T 0.062931 -9.1893e-06
10:15649698 G T 0.182924 1.7635e-05
10:15649710 A G 0.028905 -1.5576e-05
10:15656674 A G 1.539589 3.4069e-06
10:15663508 G T 1.574801 8.0194e-06
10:15665744 G A 0.899702 -2.2129e-05
10:15670922 A C 0.472276 2.2941e-05
10:15678416 G C 0.416645 -1.0714e-05
10:15693911 G A 1.318166 1.8022e-05
10:15702362 A C 0.187551 2.2031e-05
10:15702992 A C 0.156824 2.1024e-05
10:15704245 G A 0.255418 9.4864e-06
10:15712178 C T 1.129635 -2.8338e-07
10:15714062 G A 0.237345 4.7828e-05
10:15717486 T C 1.738679 3.6365e-06
10:15733242 A G 0.068272 -3.8416e-06
10:15733431 A G 0.040465 -1.6317e-05
10:15736911 T C 0.357729 1.0009e-05
10:15741787 G A 0.049692 -1.3290e-05
10:15755827 G A 0.252515 7.7630e-07
10:15760064 T C 0.394815 5.3158e-06
10:15770254 A G 0.416580 1.0625e-05
10:15780668 T C 0.038126 9.4447e-06
10:15781971 A C 1.399965 -1.6353e-05
10:15786081 G A 1.974831 3.2501e-06
10:15791625 G A 0.074460 -5.9477e-06
10:15798579 C G 0.030836 1.5624e-05
10:15799206 C T 0.047176 1.4422e-05
10:15803072 A G 0.405626 3.3286e-05
10:15804486 A G 0.200552 6.4746e-06
10:15814226 G A 0.043742 -1.2443e-05
10:15818910 T C 0.055285 -1.2876e-05
10:15819050 G A 0.066188 -2.7801e-05
10:15819996 T C 0.033237 -4.7728e-06
10:15829492 G C 0.060235 3.0964e-05
10:15844850 G A 0.434946 1.8648e-05
10:15849364 T C 0.038918 1.0453e-05
10:15851536 T C 0.116815 1.2558e-05
10:15854752 T C 0.920247 5.0117e-06
10:15860422 C G 0.161362 4.2281e-06
10:15861576 G A 0.405170 3.4100e-06
10:15864163 C A 0.098279 -1.5108e-05
10:15866478 T C 0.057794 -3.5084e-05
10:15870706 C T 0.059024 4.0208e-06
10:15873594 A G 0.033964 4.1751e-07
10:15885863 C A 0.071910 3.5129e-05
10:15887269 G T 0.046085 1.7022e-05
10:15890696 G T 0.070998 -1.6980e-05
10:15894779 A G 0.135908 -2.5190e-05
10:15899489 A G 0.048757 -4.8685e-06
10:15900921 G A 0.072318 3.1616e-06
10:15921652 G A 0.072749 -1.9495e-05
10:15925966 A G 0.373083 1.4885e-05
10:15941109 C T 0.085710 5.5479e-05
10:15942434 G T 0.067119 9.5140e-06
10:15943507 G A 0.107948 3.2102e-05
10:15943807 G A 0.105622 -3.1997e-06
10:15971024 A G 0.063594 5.2056e-05
10:15971235 G A 0.828085 -2.5158e-05
10:15977732 T C 1.080328 3.7505e-06
10:15977878 A G 0.812643 -1.9767e-05
10:15981388 T C 0.848446 -5.1849e-06
10:15982227 T C 1.136571 7.4032e-06
10:15984035 A G 0.373389 -5.6459e-06
10:15984144 T C 0.050436 -1.2951e-05
10:15984478 T C 0.065991 5.8397e-06
10:15991376 G A 0.233588 -1.9401e-06
10:15991984 G A 0.944328 2.5152e-06
10:15994156 A G 1.976541 1.0236e-05
10:15994613 C T 0.043453 5.2652e-06
10:15995639 G A 1.979329 1.1510e-05
10:16001237 A C 0.335083 2.9434e-05
10:16019745 T C 0.087947 -1.1797e-05
10:16035055 C T 0.893817 -2.7574e-06
10:16035541 T G 0.356169 -8.0951e-06
10:16041482 T A 0.050688 -1.2784e-05
10:16045536 C T 0.912822 4.2974e-06
10:16063868 A G 1.027705 -5.6689e-06
10:16071421 A C 0.060449 1.6246e-06
10:16081641 T C 0.024703 3.4228e-06
10:16082303 G A 0.035532 8.6170e-06
10:16090048 C T 0.123264 -6.4010e-05
10:16094090 A C 0.064556 -4.6410e-06
10:16094905 C T 1.828493 2.5766e-05
10:16113967 C T 0.069788 1.0793e-05
10:16116644 A G 0.030129 1.9052e-05
10:16118555 G A 1.545825 -6.2039e-06
10:16141290 T C 0.117256 1.2323e-05
10:16143218 G A 1.396902 -2.3541e-05
10:16148908 A G 1.545352 -1.1979e-05
10:16165396 T C 0.205706 -1.1093e-05
10:16176774 A G 0.037262 1.6262e-05
10:16177639 T C 1.694965 -2.0098e-06
10:16179615 C A 0.130723 -6.9513e-05
10:16189910 A G 0.061278 -6.6301e-06
10:16197636 C T 0.569004 1.5229e-05
10:16201324 T C 1.047727 -1.8233e-05
10:16207102 A G 0.076401 2.3989e-05
10:16224336 T C 0.067697 -3.3248e-06
10:16226446 T C 0.032798 -1.3877e-05
10:16237725 G T 0.777352 -4.1264e-05
10:16238910 G T 0.037327 5.4267e-06
10:16241855 T G 0.928964 -2.7834e-05
10:16255946 C T 1.818113 -2.1038e-05
10:16266794 T C 0.114258 -7.0851e-05
10:16267668 C T 0.087824 -2.3666e-06
10:16280610 T G 0.055237 -1.4377e-05
10:16281080 T C 0.190965 -5.4144e-06
10:16290352 C T 0.027311 9.0590e-07
10:16303374 G A 0.384017 -1.8846e-05
10:16305281 C A 0.130863 4.9560e-06
10:16313321 G A 0.046894 1.9715e-05
10:16318694 C T 0.060452 -2.6595e-05
10:16322429 G A 1.646031 -5.2092e-05
10:16326422 A G 1.708696 -2.1599e-05
10:16330883 T C 0.037391 1.4311e-05
10:16331830 C T 1.325604 -6.5316e-06
10:16344952 G A 0.186446 1.1690e-06
10:16350875 T C 0.028528 -1.2532e-05
10:16354704 A G 0.045061 1.3173e-05
10:16355629 T C 0.062669 -3.7466e-06
10:16362756 G A 0.042392 -1.1315e-05
10:16369290 G A 1.294768 -2.9966e-06
10:16371919 A G 0.092931 7.1880e-06
10:16372949 G A 0.381073 -3.9878e-06
10:16378406 T C 0.373936 -1.0498e-05
10:16383931 G A 0.381103 -4.2540e-06
10:16393092 A G 0.543332 -2.8175e-06
10:16394189 C T 0.213023 7.3491e-06
10:16397089 A G 0.072022 2.2824e-05
10:16400240 A C 0.098326 -3.5301e-06
10:16406690 C A 0.030891 -2.8884e-06
10:16412702 T C 0.251478 -8.9021e-06
10:16416388 A G 0.095793 -5.4062e-06
10:16419409 T C 1.099625 2.2369e-05
10:16426495 C G 0.039302 9.2002e-06
10:16426698 A G 0.070665 -2.9989e-05
10:16432797 T G 1.394549 -3.3679e-06
10:16433583 G A 0.286993 -2.7215e-05
10:16443410 C T 0.475309 -4.7997e-06
10:16445497 A G 0.097561 -6.3221e-06
10:16445703 C T 0.752755 9.3802e-05
10:16446313 A C 0.035355 8.5927e-07
10:16447038 T C 0.887010 -7.9089e-06
10:16450418 G A 0.395236 -5.9105e-06
10:16459932 A G 0.382878 -1.5752e-05
10:16460010 T C 0.027909 -1.0893e-06
10:16461877 A G 0.055760 4.0264e-05
10:16462409 T C 0.107883 -2.4348e-06
10:16464460 T C 0.113918 -1.3649e-05
10:16464962 A G 0.156980 -1.2337e-05
10:16475766 T C 0.470760 2.3336e-06
10:16478036 A C 0.141688 -1.9608e-05
10:16478392 G A 0.095219 -1.6085e-05
10:16478806 T C 0.062309 -1.1409e-06
10:16482957 C A 0.091207 1.1417e-05
10:16483791 G A 0.304383 -1.5148e-05
10:16485431 T C 0.033716 -1.2059e-05
10:16488454 A G 0.031697 -2.9188e-06
10:16488531 C T 0.925194 -2.2106e-05
10:16507201 A C 0.020321 -2.4366e-06
10:16508687 A G 1.020246 -3.7354e-05
10:16516361 T C 0.037544 6.3272e-06
10:16516490 T C 0.098353 -1.2952e-05
10:16526840 A G 0.734015 -6.3512e-06
10:16532352 T C 0.020022 1.4348e-05
10:16533688 G A 0.084921 1.1588e-06
10:16536015 C A 0.203275 -1.7072e-05
10:16539937 G A 0.876410 -1.4681e-05
10:16544146 G A 0.101067 -1.6397e-05
10:16546005 G A 0.024931 -1.5692e-05
10:16549813 C T 0.632670 -1.1232e-05
10:16553355 G A 0.143914 -3.0914e-05
10:16555802 G A 0.658668 -5.9019e-06
10:16555862 A T 1.129860 -7.9801e-06
10:16558290 T C 1.103817 -9.7092e-06
10:16560806 G A 0.272720 2.2442e-05
10:16564533 T C 0.240463 1.8441e-05
10:16567120 G A 0.477529 3.4326e-07
10:16567776 G T 0.344800 4.0361e-06
10:16567802 G A 0.083353 2.2529e-05
10:16571457 G A 0.036786 6.2936e-07
10:16571592 G A 0.174907 1.7484e-05
10:16574358 C A 0.077669 1.6857e-05
10:16575186 C G 0.023921 -8.7369e-06
10:16584366 C T 0.043246 1.4485e-05
10:16587801 A G 0.104885 1.9484e-05
10:16591271 T G 0.218860 3.4377e-06
10:16602296 A C 0.129339 -1.2393e-06
10:16608961 C T 0.237848 2.5284e-05
10:16616188 A G 0.227550 -5.6569e-06
10:16622826 T C 0.120843 -1.3693e-05
10:16624751 G A 0.241948 -1.2795e-05
10:16633487 T C 0.023340 6.3709e-06
10:16645177 G A 0.380563 2.1709e-06
10:16647184 A G 0.032438 5.2182e-06
10:16649790 A G 0.539980 1.4253e-06
10:16673106 C A 0.043497 -2.0780e-05
10:16674592 T C 0.037663 -5.6323e-06
10:16675168 T C 0.056141 -5.3505e-06
10:16677598 C T 0.483798 3.2892e-06
10:16677976 C T 0.400897 -9.3508e-07
10:16680769 A G 0.181945 -1.2121e-05
10:16681074 T C 0.620274 -2.1317e-05
10:16681486 C T 0.081864 -6.3564e-06
10:16682262 G A 0.460649 -1.2655e-05
10:16683594 T C 0.479174 -2.1355e-05
10:16686140 C T 0.714653 -1.2818e-05
10:16686171 G A 0.060609 -2.4825e-05
10:16691399 T C 0.143054 -1.0133e-05
10:16700820 A G 0.066657 1.9491e-05
10:16701406 C G 0.495385 -1.4071e-05
10:16704520 G A 0.614154 -7.6622e-06
10:16705633 T C 0.080287 2.8107e-05
10:16706441 G A 0.047329 -2.9954e-05
10:16708368 A C 0.080865 -2.2005e-05
10:16711913 C G 0.058072 -4.1932e-05
10:16712126 C T 0.058280 5.8017e-07
10:16715143 G A 0.489840 -4.2359e-05
10:16715785 T C 0.036443 7.8999e-06
10:16716024 G A 0.453540 6.4706e-05
10:16716146 C T 0.022588 -3.3050e-05
10:16716432 C A 0.412432 7.9964e-06
10:16716557 A C 0.103283 -1.4686e-05
10:16716623 G T 0.180265 -2.9386e-05
10:16716700 C A 0.109807 1.9545e-05
10:16716742 T C 0.439043 -2.3945e-05
10:16717475 A G 0.350872 4.0013e-05
10:16718607 C T 1.101995 -3.5923e-06
10:16722879 T G 0.050916 1.2886e-05
10:16725451 C T 0.047292 4.7829e-06
10:16728788 T C 0.329334 1.3677e-05
10:16732070 G A 0.038938 3.6785e-05
10:16732648 A C 0.053782 -2.6182e-05
10:16736977 C T 0.780473 -2.1944e-05
10:16739747 G A 0.514781 3.9486e-05
10:16741158 T C 0.069581 -2.2486e-05
10:16742375 C A 0.029296 1.9025e-05
10:16743447 C T 1.899046 9.7286e-07
10:16748267 G T 0.204588 -2.2043e-08
10:16749526 T G 0.932826 -4.0598e-05
10:16759312 G A 1.374793 2.4752e-05
10:16759896 A G 0.063366 1.6839e-05
10:16759984 A G 0.025342 8.1503e-06
10:16761771 C T 0.064569 2.9052e-05
10:16767461 G T 0.339547 5.2976e-05
10:16768670 C A 0.054367 2.3021e-05
10:16771046 A G 0.092451 -2.4929e-05
10:16773255 T C 0.076979 -1.9850e-05
10:16779071 C A 0.023211 8.5612e-06
10:16779115 T C 0.350073 1.4759e-05
10:16788770 T C 0.148542 1.6444e-05
10:16789369 C T 0.219193 1.2724e-05
10:16794623 T C 0.269354 7.8456e-06
10:16796919 A C 0.498047 1.5895e-05
10:16806902 C T 0.355887 -1.4064e-06
10:16806954 G T 0.073732 -5.0365e-06
10:16808086 T C 0.051993 1.3845e-06
10:16817538 C T 0.032020 2.1261e-07
10:16818875 A G 0.022694 5.8749e-05
10:16819001 A G 0.064005 -1.0138e-05
10:16819918 T C 0.021878 -2.2987e-05
10:16825275 C T 0.100424 3.0673e-05
10:16828240 T C 0.576926 7.8517e-06
10:16831639 C T 0.472626 1.8457e-05
10:16834916 A C 0.029191 4.7910e-05
10:16837070 C A 0.117246 6.4045e-05
10:16837951 T C 0.030711 3.6907e-06
10:16839063 A C 0.051603 -1.1058e-05
10:16842612 T C 0.079015 2.2481e-05
10:16845316 G A 0.393451 4.5540e-06
10:16848297 T C 0.235699 1.2622e-05
10:16851432 C A 0.348944 8.3836e-06
10:16854588 C T 0.214121 2.7930e-05
10:16858031 A G 0.049505 3.3198e-05
10:16859335 G C 0.357369 -1.3429e-05
10:16863161 A G 0.944168 1.4661e-05
10:16870912 T G 0.163008 4.1182e-06
10:16874242 C A 0.168274 4.8702e-06
10:16877110 A G 0.057341 -1.6903e-05
10:16880108 T C 0.040903 -1.1167e-05
10:16884373 C G 1.494678 -3.9277e-06
10:16891468 T C 0.102590 -6.6509e-06
10:16897689 G A 0.123451 2.1189e-05
10:16909589 C T 0.420694 2.8588e-05
10:16912134 A G 0.620077 2.2362e-05
10:16915329 A G 0.035215 -3.8256e-05
10:16918997 C T 0.209218 -2.1022e-06
10:16919052 C T 0.207539 -1.3125e-06
10:16919512 T C 0.031958 -2.9933e-06
10:16923390 C T 1.461094 -1.0256e-05
10:16925880 T G 1.523770 -9.8467e-06
10:16926640 A G 0.085380 -8.0790e-06
10:16932384 A G 0.028994 -7.2324e-06
10:16932490 T G 0.066762 1.1451e-06
10:16933930 T C 0.072066 -1.0215e-05
10:16935172 A G 0.029721 -9.1523e-06
10:16938943 C T 1.219690 -1.3027e-05
10:16940609 A G 0.918822 1.4841e-05
10:16949550 C T 0.063723 1.1453e-05
10:16963798 T C 0.049025 5.4699e-05
10:16968283 G A 0.032567 -6.7193e-07
10:16968533 A G 0.055043 -1.0948e-05
10:16969687 T C 1.170569 5.9125e-06
10:16969923 C A 0.303625 1.0802e-05
10:16973346 T C 1.157466 7.0794e-06
10:16973499 A G 0.039384 -2.4677e-05
10:16974466 C T 0.057175 2.0369e-05
10:16975078 A G 0.411566 9.2450e-06
10:16976037 A G 0.048213 9.6226e-07
10:16979606 T G 0.026920 5.6723e-06
10:16979714 C T 0.424345 2.1945e-05
10:16982061 T C 0.027562 1.0016e-05
10:16985159 C T 0.369833 -1.1734e-05
10:16987872 G A 0.152088 -3.9141e-07
10:16992132 G T 0.425552 1.4829e-05
10:16992773 C A 0.038744 -1.5094e-05
10:16995535 A G 0.181588 -2.2480e-05
10:17002682 T G 0.701812 4.0486e-06
10:17006239 G A 0.127300 9.5211e-07
10:17009619 G C 0.020940 -8.0905e-06
10:17011769 T C 0.398075 1.5890e-07
10:17012163 T G 0.443235 1.2886e-05
10:17013341 G T 0.104449 -1.2124e-05
10:17017337 C T 0.339612 2.2311e-05
10:17025685 A G 1.747696 8.0865e-06
10:17025828 T C 1.809739 -8.0940e-06
10:17026010 C A 1.933822 -1.5560e-05
10:17028469 T C 0.051579 1.0281e-05
10:17028562 T C 0.053982 -5.2891e-06
10:17029125 C T 0.062995 6.3144e-07
10:17030854 C T 1.124362 1.3747e-05
10:17033504 A G 0.037721 -6.3197e-06
10:17041473 G T 0.637083 -1.7322e-05
10:17041611 C T 0.051076 -7.8123e-06
10:17042603 G C 0.032258 5.2869e-05
10:17043495 T C 0.254025 1.8661e-05
10:17044084 G T 0.051772 -5.3123e-06
10:17050571 G A 0.882356 -1.2185e-05
10:17062913 A G 0.068177 1.5453e-05
10:17063417 A G 0.042498 -5.9636e-06
10:17064459 G A 0.730615 -1.7807e-05
10:17065067 C T 1.235193 -4.6531e-06
10:17066022 G C 0.094399 6.7875e-06
10:17067630 T C 0.042454 -9.6710e-07
10:17068027 T C 0.034175 9.1455e-06
10:17068112 C T 0.304563 -4.5298e-06
10:17068128 G C 0.096232 3.1510e-06
10:17076508 C T 0.157113 1.1664e-06
10:17076660 A C 0.034695 -1.5277e-05
10:17080633 T C 1.842870 2.9119e-05
10:17082153 G T 0.301323 -1.3352e-05
10:17082800 C T 0.027049 1.8431e-05
10:17105668 T C 1.104885 2.5818e-05
10:17118943 C G 0.071019 1.8045e-05
10:17119728 C G 0.201443 4.4601e-06
10:17121910 T C 0.901150 3.0361e-05
10:17130693 G A 0.463525 -6.5596e-07
10:17135287 G A 1.223399 1.1262e-05
10:17142526 T G 1.499849 1.2810e-07
10:17147270 G A 0.027875 2.1284e-05
10:17147521 T G 1.393438 6.9575e-06
10:17155654 A G 0.153672 -1.5109e-05
10:17156151 G A 1.249170 2.8528e-05
10:17156911 A G 0.056464 1.1010e-05
10:17157967 G A 0.044293 -8.7133e-07
10:17159192 G T 0.697712 -1.7169e-05
10:17162503 T C 1.897937 3.0275e-05
10:17164569 A G 0.043858 5.1139e-07
10:17166764 G A 0.112412 1.1653e-05
10:17167732 G A 1.889747 2.5609e-06
10:17174742 C G 0.234887 -1.2162e-05
10:17186447 T C 0.625608 7.6315e-06
10:17188450 T C 0.053857 -1.0203e-05
10:17189901 T C 0.061707 8.9967e-06
10:17204187 A G 0.931198 -1.5496e-05
10:17204858 T C 0.057630 -5.9471e-06
10:17205203 T C 0.169301 -4.8208e-06
10:17211920 T C 0.033543 -3.3312e-06
10:17219624 C G 0.035943 2.7906e-05
10:17219892 C T 0.344473 6.4441e-06
10:17232144 T C 0.306616 -2.7682e-05
10:17242035 C A 0.868780 1.2705e-05
10:17244253 C T 1.043579 1.7634e-05
10:17253881 A T 1.979795 -8.6849e-06
10:17260290 G A 0.828693 1.3174e-05
10:17261762 A G 0.623130 6.2897e-06
10:17264486 C T 1.485471 2.8582e-05
10:17265755 T C 0.050239 -1.8082e-05
10:17279325 T C 0.034899 -1.2391e-05
10:17284178 C A 0.079331 1.0708e-07
10:17285064 C A 1.892668 4.2032e-05
10:17286696 T G 0.030058 5.2913e-06
10:17293155 G A 0.063781 -9.7654e-07
10:17296974 A G 0.030146 1.4179e-05
10:17299813 A G 0.034644 -1.7785e-05
10:17305282 G C 0.048498 1.4595e-05
10:17315617 T C 0.029765 -1.0180e-05
10:17318824 C G 0.101152 -3.6741e-05
10:17321835 A G 0.681260 5.8935e-06
10:17330888 T C 1.136907 -1.8089e-05
10:17333310 G A 0.555902 -2.6686e-05
10:17335010 A G 0.030017 1.6481e-05
10:17336414 G A 0.117250 2.0652e-05
10:17338425 C T 1.468812 5.1545e-06
10:17338796 T C 0.032458 1.0230e-05
10:17340342 A C 0.988505 8.4184e-06
10:17343364 G A 0.052089 1.8589e-05
10:17343390 A G 0.073994 -3.3125e-05
10:17344416 A G 0.119898 -2.5064e-05
10:17349065 G C 1.112521 -1.6095e-05
10:17351555 T C 0.033988 1.8660e-05
10:17351757 C T 0.708693 2.7995e-06
10:17352425 A C 0.050957 8.2707e-07
10:17355930 G A 0.037850 1.2592e-05
10:17362784 G A 0.649023 -1.9666e-05
10:17366361 A G 0.211894 -5.0491e-06
10:17376789 A G 0.530824 -7.0305e-06
10:17383193 C G 0.107978 8.2154e-06
10:17389446 G T 0.050559 7.0093e-06
10:17391109 G A 0.289930 -2.3953e-05
10:17392401 A G 0.036895 -1.4879e-05
10:17394632 A G 0.304566 6.6915e-06
10:17412956 G A 0.419409 -3.7542e-06
10:17434553 G A 0.088157 2.6576e-05
10:17439103 A C 0.431410 -2.4131e-05
10:17449757 C A 0.028681 -1.7882e-06
10:17450082 G A 0.127980 -9.5569e-06
10:17451324 A G 0.242547 1.0868e-05
10:17451952 T C 0.122298 1.4119e-07
10:17452193 T C 0.033349 1.2416e-05
10:17453949 T C 0.415220 -1.8442e-05
10:17458639 A G 0.058382 8.8831e-06
10:17459461 G A 0.057352 1.9481e-05
10:17461605 A G 0.070693 2.9609e-05
10:17463399 G A 0.039622 1.9128e-06
10:17474443 T C 0.207168 -7.1901e-06
10:17494266 T C 0.050613 2.7303e-06
10:17494978 A C 0.035613 2.9434e-05
10:17506526 T C 0.302319 1.7376e-05
10:17509247 C T 0.069438 1.7461e-05
10:17510907 C A 0.444466 -2.0870e-05
10:17515152 A G 0.116597 -7.3308e-08
10:17518160 T C 0.465646 3.5479e-06
10:17521395 C T 0.676888 -3.5354e-05
10:17521991 C T 0.318706 -2.7859e-05
10:17523041 C T 0.172595 4.4863e-05
10:17535058 T G 0.117828 -3.3406e-06
10:17535549 A G 0.989535 -1.8823e-05
10:17536847 T C 0.448552 2.1496e-05
10:17537366 G A 0.388603 -2.3806e-05
10:17539678 A G 0.119300 -6.0643e-06
10:17544529 G A 0.311199 2.3311e-06
10:17557112 G A 0.056600 9.8576e-06
10:17558220 T C 0.059881 -1.8806e-05
10:17559867 G A 0.349053 -2.7421e-05
10:17560502 T G 0.072001 -1.8990e-06
10:17562231 T C 0.282954 -1.7316e-05
10:17565425 A G 0.128058 -1.7178e-05
10:17567910 A G 0.032057 -5.3572e-06
10:17570543 G A 0.364033 1.6137e-05
10:17574834 A G 0.023959 1.0799e-06
10:17576057 C T 0.068843 5.1282e-06
10:17576155 T C 0.316384 4.3518e-05
10:17578191 G T 0.057352 6.4813e-07
10:17581157 C T 0.523127 2.0071e-05
10:17589343 C T 0.050715 -6.9070e-06
10:17590137 G T 1.382487 -1.7570e-05
10:17591626 T G 0.501385 1.7616e-05
10:17592356 T C 0.086522 -2.0595e-05
10:17592408 T C 0.065202 2.6404e-06
10:17593825 G A 0.063638 -7.9538e-06
10:17593964 A G 0.040339 -7.9040e-06
10:17594285 G A 0.163212 -1.3134e-05
10:17599821 G C 0.993846 -8.9261e-07
10:17603075 A G 0.090017 -1.3911e-05
10:17603206 A C 0.074048 -1.2277e-05
10:17603875 A C 0.034454 1.0801e-05
10:17604345 G A 0.021555 -5.4292e-06
10:17607148 T C 0.022024 4.7869e-06
10:17607780 A C 0.072637 1.0056e-05
10:17609464 A G 1.099027 2.3516e-05
10:17615599 T C 0.913522 1.6479e-05
10:17622512 G A 0.059249 9.7940e-06
10:17627056 C T 0.022231 -9.5819e-06
10:17630823 C T 1.473646 3.2362e-05
10:17632562 T C 0.126331 -2.5842e-05
10:17634752 C A 0.462502 -1.3261e-05
10:17637186 A G 0.127109 -1.2018e-05
10:17639569 G A 1.191121 2.6605e-05
10:17648972 T C 0.188711 6.9786e-06
10:17656025 C T 0.047965 -8.3230e-06
10:17661778 C T 1.445802 -2.3948e-05
10:17670114 G A 0.541374 1.3582e-05
10:17674369 A T 0.211381 -1.3388e-05
10:17682090 G A 0.474309 2.3343e-05
10:17682325 T C 0.031193 -9.0605e-06
10:17682941 G A 0.243465 -1.7183e-05
10:17685692 A C 0.049498 3.2178e-05
10:17690682 C T 1.077482 1.9742e-05
10:17710487 T C 0.210167 -7.5131e-06
10:17712808 A C 0.184947 -1.0150e-05
10:17717578 A G 0.053887 1.1728e-05
10:17745996 A G 1.565479 -3.1395e-05
10:17748172 A G 1.510426 -4.5039e-05
10:17751589 A G 0.149891 -1.1812e-05
10:17751797 A G 0.265193 -1.4730e-05
10:17759700 C T 0.130784 -2.7589e-06
10:17766711 T C 0.083925 1.5178e-05
10:17767650 T C 0.039380 -6.3222e-06
10:17768914 G C 0.047360 7.6056e-06
10:17771784 T G 0.173979 5.0276e-06
10:17772122 G A 0.133763 2.1238e-05
10:17776950 A G 0.089205 -8.5312e-06
10:17777315 A G 0.033155 1.2976e-05
10:17777674 C T 0.283419 6.1654e-06
10:17806504 A G 1.637810 1.7604e-05
10:17845995 C T 0.276827 2.8366e-05
10:17856444 G A 0.344715 2.1317e-05
10:17875857 G T 1.325669 1.3292e-05
10:17877539 A C 0.227968 5.7683e-06
10:17889190 C T 0.469413 1.9867e-06
10:17891705 G A 1.239983 3.6795e-06
10:17966561 G C 0.649332 4.4679e-06
10:17971845 G A 1.227526 -2.5686e-05
10:18056696 A G 0.232334 -2.6279e-05
10:18057708 A G 1.650930 1.4923e-05
10:18103401 C T 1.284127 -6.5333e-06
10:18136543 A G 0.290821 1.4103e-05
10:18209384 C T 1.840426 1.6418e-05
10:18222057 T C 1.839277 1.9414e-05
10:18222481 C T 0.772100 2.5701e-05
10:18225092 A C 0.749681 2.3495e-05
10:18227444 G A 0.392149 3.0876e-06
10:18229831 C G 0.133168 8.4911e-06
10:18242311 G A 0.605675 -1.0610e-06
10:18244937 T C 0.044323 2.9959e-05
10:18246833 G A 0.041247 -3.1624e-06
10:18247677 T G 0.202572 2.2570e-05
10:18250338 A G 0.141630 -2.3904e-05
10:18254595 T C 0.133076 2.3744e-05
10:18256325 C T 0.168516 -3.3198e-05
10:18266989 A G 1.278422 9.4633e-06
10:18267438 C T 0.109896 -1.0564e-05
10:18270341 G A 0.060802 1.0489e-05
10:18270422 A G 0.980822 1.1486e-06
10:18277652 A G 0.046428 5.5904e-06
10:18281176 C T 0.290273 1.0062e-05
10:18281908 G T 0.798207 1.4686e-05
10:18282427 A G 0.617710 -9.4714e-06
10:18287792 T C 1.790136 1.7222e-05
10:18287814 G T 0.021820 1.8484e-06
10:18291222 G A 0.050525 -1.7171e-05
10:18299628 A G 1.159135 1.7201e-05
10:18301221 C A 1.542146 4.2934e-06
10:18301381 C T 0.051354 -1.2063e-05
10:18301449 A G 0.084159 6.6144e-06
10:18309005 G A 1.040189 2.6178e-05
10:18317320 G A 1.195112 6.2756e-06
10:18318296 T C 0.039924 -3.5568e-05
10:18333824 G A 0.071250 1.9633e-07
10:18334915 C T 0.051745 -2.2103e-06
10:18335474 T G 0.121707 1.8505e-05
10:18335951 G A 0.032115 -2.6640e-05
10:18336330 T G 0.275124 1.1462e-05
10:18336421 C T 1.417950 3.3610e-05
10:18338686 G A 0.504207 1.5979e-05
10:18341030 T G 0.035300 3.0637e-06
10:18351509 A G 1.030690 2.6210e-06
10:18359294 A G 0.054139 -8.7238e-06
10:18361329 G T 1.297481 1.1810e-05
10:18363924 A G 0.218493 -5.5609e-06
10:18367576 G A 0.651243 -1.2336e-05
10:18369023 A G 0.039696 6.0852e-06
10:18373865 C T 0.637712 -4.7910e-06
10:18375762 T C 1.900565 4.8965e-05
10:18377095 C A 0.191828 4.3564e-06
10:18383929 A G 0.394978 3.6698e-05
10:18386117 C T 0.097286 -3.9911e-06
10:18388434 C A 0.101835 -1.4463e-05
10:18391034 G A 0.141317 -9.4338e-06
10:18393490 A C 0.062761 1.4413e-05
10:18397247 C G 0.197842 -3.6323e-06
10:18399663 C G 1.406238 2.2718e-05
10:18400311 G A 0.310961 2.1421e-07
10:18401187 A G 0.055553 7.8746e-06
10:18401960 G A 0.602772 -3.6821e-06
10:18405325 G A 0.212452 -8.7964e-07
10:18411776 T C 0.199498 -8.7222e-06
10:18412294 G A 0.149422 -3.0778e-06
10:18413289 G A 0.093594 2.1927e-06
10:18415527 T C 0.090068 -1.3982e-05
10:18418893 A G 0.092315 2.1451e-07
10:18419972 C G 0.831614 2.4192e-06
10:18422972 A G 0.089514 -9.7789e-07
10:18431918 A T 0.051351 -4.1356e-06
10:18440733 C T 0.860233 8.4469e-07
10:18442106 G A 0.054455 6.5110e-06
10:18444535 A G 0.303336 6.7875e-06
10:18446023 C T 0.038513 3.5066e-05
10:18451630 G C 0.116155 4.4363e-06
10:18451914 A G 0.059375 1.5421e-07
10:18456526 C A 0.179211 7.6075e-06
10:18459282 A G 0.639017 6.5278e-06
10:18465479 G A 0.583161 4.3767e-06
10:18466025 C T 0.116039 5.0829e-06
10:18472861 C T 1.453224 2.8829e-06
10:18479948 G A 1.794831 -9.3877e-06
10:18481525 T C 0.038568 -5.4975e-07
10:18485095 A G 0.021939 -2.4617e-05
10:18491956 C A 1.811395 -2.7520e-06
10:18492807 A G 0.087049 -2.9906e-05
10:18494482 C T 0.682943 2.0583e-05
10:18496643 T C 0.098962 7.7609e-06
10:18498346 G A 0.096807 4.5473e-06
10:18500756 T C 0.045989 2.9751e-05
10:18502889 C G 1.595346 -1.1382e-05
10:18503661 T C 0.099934 -1.8417e-05
10:18506643 C G 0.383956 -1.0774e-05
10:18510996 G A 1.288519 -9.4244e-06
10:18511947 C G 1.447471 -2.4989e-05
10:18513677 C T 1.666936 -1.4174e-05
10:18516411 G C 1.715020 -1.2472e-05
10:18525170 A G 1.699228 -1.5898e-05
10:18526110 C T 0.974974 2.0603e-07
10:18527454 G A 0.325999 -3.4789e-05
10:18530839 A G 0.860125 7.6479e-06
10:18532998 G A 0.171443 -2.4464e-05
10:18533367 T C 0.203588 -2.3800e-06
10:18533494 T C 1.661928 -8.0261e-06
10:18536423 G A 0.590638 -2.4352e-05
10:18538763 G A 0.081932 9.8305e-06
10:18549641 A G 1.024931 3.2546e-05
10:18550887 C T 0.260695 3.0636e-05
10:18552947 T C 0.026740 1.1150e-05
10:18555510 A C 0.263874 2.2156e-07
10:18558088 C T 0.524650 -1.7277e-05
10:18562538 T C 1.549694 9.9937e-06
10:18564128 G A 0.318064 4.7253e-06
10:18565470 A C 0.520166 1.1189e-05
10:18567275 G A 0.047689 -5.5174e-07
10:18569899 A G 0.152972 -3.8329e-06
10:18570490 A G 1.475373 1.8279e-05
10:18571608 A C 0.216368 -3.2319e-05
10:18577425 T G 0.337759 -4.0845e-05
10:18579737 G A 0.734773 -1.3745e-05
10:18580223 C T 0.075156 -9.2620e-06
10:18584792 G A 0.390391 -4.5635e-06
10:18585920 T C 0.181404 8.9669e-06
10:18591090 G A 0.035882 -2.5528e-05
10:18591861 C T 1.528846 -2.0136e-05
10:18596488 T G 0.028943 -5.0894e-06
10:18597330 T C 0.251478 -4.3896e-06
10:18599137 T C 1.942053 4.4281e-06
10:18599947 T C 0.022986 2.9458e-06
10:18601928 C T 0.571384 -1.0353e-05
10:18603738 T C 0.037704 1.1713e-05
10:18605752 C G 0.405728 -1.1590e-05
10:18605768 T G 0.269640 2.0470e-05
10:18614995 G A 0.448297 3.6772e-05
10:18617051 A G 0.252597 1.8996e-05
10:18626340 A C 0.038843 -1.7997e-05
10:18626566 T G 0.294442 -4.9132e-06
10:18632601 G A 0.238205 1.3062e-05
10:18632799 G A 0.570480 2.1191e-06
10:18633777 G A 0.390007 1.6181e-05
10:18648119 G T 0.079559 1.5813e-05
10:18649635 A G 1.033845 3.8074e-05
10:18653821 A G 0.033764 1.2990e-05
10:18653986 G A 0.522842 4.0914e-05
10:18654027 C A 0.131155 2.9983e-06
10:18664854 G A 0.037408 3.5317e-06
10:18672295 G A 1.087301 4.3373e-05
10:18676022 A G 0.050311 -3.1555e-06
10:18676440 C T 0.020389 -6.4258e-06
10:18685891 G A 1.285952 -2.2093e-06
10:18700276 G A 0.227951 7.6298e-06
10:18700316 G A 0.061442 6.0289e-06
10:18700784 T C 0.051412 -4.9952e-06
10:18700881 C T 0.024894 -4.2609e-06
10:18704955 T C 0.073457 1.3496e-05
10:18711195 T C 0.666229 -6.6295e-06
10:18711288 A G 1.739213 1.0377e-05
10:18715104 G T 0.033862 1.5192e-05
10:18721071 A G 1.735116 1.1122e-05
10:18725053 C T 0.670401 -3.3224e-06
10:18727959 G C 0.595537 1.2865e-05
10:18728169 G A 0.322684 3.5792e-06
10:18729855 A G 0.069271 1.5644e-05
10:18737135 A G 0.075575 1.3655e-05
10:18740426 T C 0.028382 -6.7157e-06
10:18753980 T C 1.379536 7.2691e-07
10:18755423 G A 0.059507 -1.9936e-05
10:18759629 C T 1.220006 -5.0075e-06
10:18763194 T C 0.277422 -4.6780e-06
10:18764075 A G 1.922392 2.1492e-05
10:18773696 G A 0.964275 -1.7463e-07
10:18776000 T C 0.043443 -1.6651e-05
10:18781803 G A 0.092577 -8.9952e-06
10:18782532 A G 0.291752 -3.7946e-06
10:18782880 C A 0.888809 2.4430e-05
10:18789724 G T 0.638782 9.7165e-07
10:18790906 G T 0.239490 2.4360e-05
10:18792875 T C 1.550037 -5.6496e-06
10:18795596 A G 0.740495 -1.3854e-05
10:18796583 T C 0.739499 -1.1265e-05
10:18798349 G A 0.046309 -1.3218e-05
10:18815719 G T 0.358861 6.9740e-06
10:18819822 T C 0.317254 -1.5752e-05
10:18828635 G T 0.358661 1.1283e-05
10:18830318 C T 0.272914 7.3126e-06
10:18840433 A G 1.470399 -1.7829e-05
10:18868982 T G 0.031261 -1.2778e-05
10:18876339 C T 0.038619 -6.5102e-06
10:18886390 C T 0.454529 -3.6042e-06
10:18904598 C A 0.026525 -6.3662e-07
10:18904903 C T 0.039520 -4.6152e-06
10:18905935 C T 1.212152 -1.6924e-05
10:18907034 C T 0.318795 -1.5601e-05
10:18909495 C T 0.252049 7.8682e-06
10:18915139 C A 0.323187 -1.1207e-05
10:18922557 A G 1.049206 -6.0244e-06
10:18929762 C T 0.062122 1.8447e-05
10:18935341 A C 0.725828 1.8063e-06
10:18943043 T G 1.947857 4.6000e-06
10:18950555 C T 1.583600 -5.1128e-06
10:18954937 A G 0.035831 -5.5720e-07
10:18963787 T G 0.290664 -1.1411e-05
10:18964097 A G 0.166724 -2.1751e-05
10:18968736 A G 0.061047 -3.3542e-05
10:18968890 A T 0.027817 -1.5895e-05
10:18978909 C A 0.079811 3.7667e-06
10:18987158 C A 1.282155 2.1057e-06
10:18989801 C T 0.052650 2.2661e-07
10:18990315 G A 1.677952 -2.7454e-06
10:18990816 G A 0.370421 -7.8838e-06
10:18991757 A G 1.572530 2.1394e-05
10:18992509 G A 0.466962 1.4512e-05
10:18995250 T C 0.028769 1.0289e-05
10:18999511 A G 0.212849 -4.3928e-06
10:19000366 G A 0.140205 1.9778e-06
10:19000781 T C 0.040550 1.7522e-05
10:19002657 C T 0.063940 7.2106e-06
10:19002796 A C 0.114214 -2.0082e-05
10:19002887 A G 0.507848 4.4123e-07
10:19004939 G A 0.501719 6.4054e-06
10:19026704 G A 0.091214 -7.3016e-06
10:19032804 G A 0.180534 2.5388e-07
10:19043635 A G 1.017669 8.8026e-06
10:19046654 G A 1.927546 6.5980e-06
10:19058292 A C 0.057528 -2.9609e-05
10:19062390 T C 0.059296 1.1782e-05
10:19062636 G C 0.186161 -1.2061e-05
10:19070335 C T 0.117936 -1.8628e-05
10:19074461 C A 0.391962 1.4264e-05
10:19087376 G A 0.619492 -7.1042e-06
10:19110057 G T 0.182526 -1.8953e-06
10:19118287 C T 1.095668 -2.0689e-05
10:19118376 C T 0.051218 3.7331e-06
10:19133713 G A 0.118603 -1.6591e-05
10:19134611 A G 0.020950 8.0988e-06
10:19155290 C T 0.038333 1.9034e-05
10:19156406 T C 0.024139 2.3940e-06
10:19164005 T G 0.236243 6.1979e-06
10:19165024 G A 0.143802 2.2370e-05
10:19173833 T G 0.506948 3.3258e-06
10:19191647 C A 1.292453 -1.3018e-05
10:19196306 G T 0.114115 6.6472e-06
10:19197015 C T 0.041298 6.2546e-06
10:19204242 T G 0.558778 7.6418e-06
10:19207493 G T 0.193144 3.0738e-05
10:19214734 C G 0.120959 4.5916e-06
10:19228502 A G 0.264040 5.5046e-06
10:19247370 A G 0.093726 2.2734e-05
10:19253687 C A 0.758157 -7.8697e-06
10:19257664 T C 1.257921 -8.2013e-05
10:19275000 C T 0.116736 -1.2404e-05
10:19287652 A G 0.774306 -1.0510e-05
10:19297785 T C 0.354880 -5.1117e-05
10:19303304 A G 0.227856 2.7728e-06
10:19310398 A G 0.493100 -1.0917e-05
10:19320086 G A 0.174108 5.9215e-06
10:19329685 T C 0.038326 3.4980e-06
10:19330039 C T 0.367072 -2.3096e-05
10:19335878 T C 0.039819 1.7924e-05
10:19336666 T C 0.123352 4.8387e-06
10:19340202 T G 0.041053 6.7822e-06
10:19342086 A G 1.210939 -4.9273e-05
10:19346141 T C 0.040893 5.2106e-06
10:19348701 A G 0.087165 1.0699e-05
10:19355552 C T 0.333706 2.3888e-05
10:19358908 G A 0.120153 2.4921e-05
10:19365648 A G 0.576763 -1.4289e-05
10:19367400 G T 0.998218 -1.9305e-05
10:19368604 C T 0.087413 -6.9943e-06
10:19375491 T C 0.317894 -3.7137e-06
10:19383671 C A 0.033447 -1.1689e-05
10:19383799 T C 0.074755 -3.1176e-06
10:19384870 G T 1.015139 -1.8250e-05
10:19385214 A G 0.198128 -1.4647e-05
10:19386533 A G 0.039543 -1.5561e-05
10:19393705 G A 0.036259 -3.0105e-06
10:19403986 C T 0.216093 -1.9102e-05
10:19408936 T G 0.142102 -6.8367e-07
10:19411160 A G 0.139814 -1.2370e-05
10:19411554 G A 0.111769 6.3164e-06
10:19416635 C T 0.116916 5.2109e-06
10:19417181 C T 0.377781 1.7628e-05
10:19418567 T C 0.346442 -1.8738e-06
10:19420716 A G 0.087753 1.4360e-05
10:19422749 T C 0.191315 2.6028e-06
10:19423109 T C 0.087328 3.3314e-06
10:19423149 T G 0.029612 5.5894e-08
10:19423586 C T 0.586449 8.8868e-06
10:19428398 G A 1.699653 -5.0511e-06
10:19432352 C A 0.838002 2.4513e-05
10:19433618 C A 0.032771 1.2356e-05
10:19435923 G A 0.791482 3.1161e-05
10:19437825 A G 0.110413 -2.0513e-05
10:19441171 C G 0.135915 -2.6064e-06
10:19457387 C T 0.056274 -1.9322e-05
10:19458729 A G 0.045779 -1.3335e-05
10:19465661 A G 0.410719 2.3604e-05
10:19466913 T C 0.024547 -6.0780e-06
10:19467440 T C 0.630150 3.3611e-05
10:19471983 C T 0.106479 -5.0864e-06
10:19475509 T G 0.180956 2.0225e-06
10:19484999 C A 0.059208 -1.4113e-05
10:19493993 C G 0.312005 4.0197e-06
10:19494411 C T 1.156936 1.5857e-05
10:19497776 A G 0.572928 -2.8946e-05
10:19498278 A G 1.671431 3.2975e-06
10:19499287 A G 1.671067 5.0480e-06
10:19499826 A G 0.128275 -1.7994e-05
10:19500071 C T 0.027913 -2.7135e-06
10:19517528 G A 0.340574 -8.4043e-07
10:19517592 G A 0.046948 -1.1990e-05
10:19518505 C T 0.081688 -1.1104e-06
10:19519587 T C 0.047791 -3.2274e-05
10:19523867 C T 0.225792 -2.4348e-06
10:19528537 T C 0.399466 3.9440e-05
10:19531360 A G 0.128428 -9.6201e-06
10:19534952 C T 0.754373 2.5449e-05
10:19545266 A G 0.141086 2.8408e-05
10:19545509 G A 0.130727 4.0876e-06
10:19546019 T C 0.225680 -1.5291e-06
10:19549756 T C 0.057025 -1.1868e-05
10:19557716 G A 0.048607 -3.6829e-06
10:19557784 C T 1.719229 8.1712e-06
10:19565158 A C 0.087148 1.9798e-06
10:19566351 G C 0.358216 9.7473e-06
10:19571940 T C 0.081113 -5.7507e-06
10:19572060 T C 0.076554 2.4022e-05
10:19572207 T C 0.537492 2.1418e-05
10:19572729 C T 0.810956 -1.1047e-05
10:19578455 T C 0.235999 -1.0497e-06
10:19579258 T C 0.046581 1.2353e-05
10:19591983 G T 0.056301 2.3097e-05
10:19601981 T G 0.284847 2.9272e-06
10:19602004 G A 0.032788 -1.8323e-05
10:19607949 A G 1.161254 3.0952e-06
10:19614223 T C 0.028960 -5.2639e-06
10:19623858 C T 0.088661 2.6191e-06
10:19625533 C T 1.192216 -1.8764e-06
10:19636779 T C 0.102681 -4.3565e-06
10:19647571 G A 0.030724 8.4337e-07
10:19649406 C T 0.100812 -2.5233e-05
10:19649881 A G 1.013021 1.4155e-05
10:19651926 A G 1.521145 1.1807e-05
10:19672203 G A 1.752201 5.7113e-06
10:19680005 G A 0.307786 2.9134e-06
10:19681046 A G 0.048580 -1.0083e-05
10:19682953 C T 0.155535 -1.1409e-05
10:19688857 C A 1.765467 9.3632e-06
10:19692532 A G 0.025941 -2.0267e-06
10:19693732 G A 1.706534 1.7260e-05
10:19697320 A G 1.458527 -2.2041e-06
10:19697629 G A 1.377832 -4.1882e-06
10:19705667 G A 0.027086 -7.2467e-06
10:19707805 G T 0.180242 2.9717e-06
10:19710091 C T 0.187544 -5.1805e-07
10:19714510 A G 0.143677 3.0384e-06
10:19714719 A G 0.127861 1.8076e-05
10:19715255 T G 0.263078 -2.8218e-05
10:19715844 G T 0.088120 -6.7823e-06
10:19716573 G T 0.086644 -1.4288e-05
10:19718548 C G 0.071400 2.2833e-05
10:19719841 C T 1.505384 7.7391e-07
10:19721013 G A 0.510154 1.8257e-05
10:19721534 T C 0.188173 1.4904e-05
10:19724287 T C 0.092601 2.6273e-06
10:19724676 C T 0.053693 -1.1999e-05
10:19737532 T C 0.198893 2.2545e-05
10:19739046 C G 0.525670 1.3652e-05
10:19749965 A C 1.470733 -1.1136e-05
10:19751633 G A 0.753639 -3.3341e-06
10:19756569 A C 0.925194 3.3580e-06
10:19764758 C T 0.026930 1.2589e-05
10:19768688 A G 0.725305 -9.6910e-06
10:19768734 T C 0.045252 1.1290e-05
10:19768806 C A 1.628287 1.2511e-05
10:19769079 T C 0.056090 7.9319e-06
10:19771178 C A 0.576358 2.5952e-06
10:19779315 T C 0.081368 -2.1044e-06
10:19781588 T C 0.109889 1.5887e-05
10:19783593 G A 0.148936 5.7855e-06
10:19786378 G A 0.020331 5.0672e-05
10:19787418 G T 0.357774 3.3125e-05
10:19789336 G T 0.331354 2.1333e-05
10:19792992 T C 0.034212 -2.8915e-07
10:19795045 G A 0.218653 3.0107e-05
10:19801089 T C 1.303621 1.8304e-05
10:19801178 G T 0.190849 3.0205e-05
10:19801304 G A 0.997056 2.0725e-06
10:19805976 C T 0.043474 -4.7418e-06
10:19808391 G A 0.034110 6.3097e-07
10:19808560 A G 0.349947 -1.4749e-05
10:19810415 C A 0.193542 3.8573e-05
10:19810827 C T 0.055383 -1.5395e-05
10:19812754 T C 0.568236 -2.6215e-05
10:19820077 A C 0.032536 1.2452e-05
10:19820255 T A 0.097803 -2.6099e-06
10:19820559 T G 1.718688 -1.7080e-05
10:19827265 A G 0.044170 8.7060e-06
10:19835505 T C 0.052065 3.4064e-05
10:19836515 T C 0.100475 4.3415e-06
10:19842717 A G 0.179973 1.4394e-05
10:19852649 C T 0.072505 -1.6298e-05
10:19854705 C A 0.039197 5.6352e-06
10:19861798 C G 0.142521 3.7999e-05
10:19862828 T A 0.298916 9.4900e-06
10:19863970 C A 0.881101 -9.2594e-06
10:19864706 C A 0.235801 3.9268e-07
10:19864717 T C 0.113649 -1.3169e-05
10:19881846 T C 0.028446 1.5732e-06
10:19886029 C G 0.023381 -6.6433e-06
10:19889145 T C 1.080215 3.5942e-06
10:19893332 T C 0.483108 1.9081e-05
10:19894888 A G 0.116277 3.9359e-06
10:19895569 G C 1.921223 2.9257e-05
10:19902779 G A 1.825980 6.8905e-07
10:19929513 C T 0.121282 1.3048e-05
10:19931064 A G 0.129754 -4.0191e-06
10:19932611 G A 0.056257 -8.9660e-06
10:19939743 A G 0.092084 2.5838e-06
10:19941130 A G 0.102086 1.1755e-06
10:19948256 A G 0.030190 -2.1178e-05
10:19972565 A G 0.700044 -1.6194e-06
10:19974026 T C 1.891450 1.2863e-05
10:19985005 A G 1.794324 4.9750e-06
10:19987471 C G 0.113479 2.4075e-05
10:20004793 A G 1.028181 2.2317e-06
10:20013465 T C 0.118644 -1.4388e-04
10:20019892 G T 0.060741 4.0070e-06
10:20030442 G A 0.136554 -3.3280e-06
10:20033148 G A 0.047336 -9.3809e-06
10:20033753 G A 0.170807 -9.3931e-06
10:20041146 G A 0.146747 2.3808e-06
10:20041800 G A 0.109835 2.1249e-05
10:20047727 G A 0.092907 8.5976e-06
10:20066869 T C 1.187487 7.5304e-06
10:20069001 T C 0.066742 6.0134e-06
10:20070720 C T 0.031935 9.9737e-06
10:20076216 G T 1.206509 -8.6351e-07
10:20077857 G A 0.071719 -1.1581e-06
10:20085370 G A 0.063971 -2.5667e-05
10:20089055 A G 0.118062 2.4419e-06
10:20092184 T C 0.084271 2.9217e-05
10:20098543 C T 0.046578 8.1936e-06
10:20098813 G A 0.378390 1.1765e-05
10:20103805 A C 1.415588 -1.0649e-06
10:20113015 T C 0.992238 -6.5171e-06
10:20115257 C T 0.054241 1.1321e-05
10:20116886 G A 0.295662 4.2764e-06
10:20119481 A G 0.105983 -1.1419e-05
10:20128702 C G 0.038449 4.3051e-06
10:20131265 T C 0.051378 1.3694e-06
10:20133163 T C 0.071930 1.6029e-05
10:20137527 G A 0.040774 -8.6564e-06
10:20137692 C T 0.108159 1.9078e-05
10:20137894 T C 0.081569 -3.7986e-05
10:20138208 A G 0.507271 -8.8454e-07
10:20139534 G C 0.822964 5.4080e-05
10:20140909 C T 0.088623 -7.3730e-06
10:20141709 G A 0.055444 1.2019e-05
10:20141731 G T 0.574380 -9.1332e-06
10:20150876 A G 0.042719 -4.6442e-06
10:20150985 C T 0.297712 1.5725e-05
10:20151894 G A 0.132134 5.7665e-06
10:20152389 G A 1.204333 2.8237e-05
10:20154249 G T 0.570701 3.7973e-06
10:20157686 G A 0.105034 2.0640e-05
10:20159874 T C 0.254749 1.8920e-05
10:20163406 A G 0.431747 -2.5903e-06
10:20163757 T G 0.511853 2.9364e-05
10:20194894 A G 0.054693 -9.2859e-06
10:20195883 C T 0.228614 2.1975e-05
10:20203534 T C 0.085475 1.1590e-05
10:20215605 C T 0.124474 -2.6363e-05
10:20219086 G A 0.196809 2.5285e-06
10:20221250 A G 0.630317 -8.3921e-06
10:20221971 G T 0.040176 1.1730e-05
10:20226789 T C 0.050640 -1.9509e-05
10:20226877 G A 0.076085 9.0142e-06
10:20226947 C T 0.066518 -1.0559e-05
10:20236271 A G 1.681695 1.1929e-05
10:20242282 C T 0.037480 8.9441e-06
10:20250534 T C 0.037017 -1.8088e-05
10:20254144 C T 0.116944 -2.1814e-07
10:20256634 G T 0.117202 4.3154e-08
10:20257692 G T 0.202929 4.6542e-05
10:20260933 A G 0.021633 3.1942e-05
10:20263473 C T 0.037952 -1.2965e-05
10:20267705 T C 0.518038 -1.3300e-05
10:20268260 G A 0.454900 -8.6598e-06
10:20272364 A G 0.156739 1.8516e-05
10:20277083 T C 1.669156 -2.9772e-05
10:20279158 G A 0.335783 -5.8831e-06
10:20280858 T G 0.043110 8.1124e-06
10:20285540 A G 0.194426 5.2575e-06
10:20286121 T G 0.130890 1.0466e-05
10:20286155 T C 0.055808 2.0635e-05
10:20287032 A G 0.636042 -3.2734e-05
10:20294036 A G 0.430492 -1.9169e-05
10:20294352 A G 0.455386 2.2885e-05
10:20301028 G A 0.206349 -1.8745e-05
10:20303996 C T 0.378414 3.0036e-05
10:20306533 T C 0.288924 -3.1856e-05
10:20309799 C A 0.207539 -2.4661e-05
10:20309975 T C 0.056971 2.2846e-07
10:20310106 A G 0.636511 -4.2532e-05
10:20311519 A G 0.810168 6.5125e-06
10:20315463 T C 0.100186 1.1358e-05
10:20317052 G A 0.082204 6.0011e-06
10:20321288 A G 0.184427 5.1179e-05
10:20323247 A T 0.089035 -1.5703e-05
10:20324112 A G 0.089432 6.4917e-06
10:20328059 G A 0.175825 1.4804e-05
10:20329943 G A 0.847124 -4.5496e-05
10:20343038 T C 0.027386 -4.5515e-06
10:20345269 A G 0.140804 -4.4524e-06
10:20346557 T C 0.111803 -1.5481e-05
10:20348790 T C 1.580601 -9.5092e-06
10:20351660 G A 0.235754 1.6456e-06
10:20357831 A G 0.235948 8.1715e-05
10:20363996 G A 0.046129 5.6343e-06
10:20364995 T G 0.523702 5.0810e-05
10:20369871 T C 0.094141 3.1604e-05
10:20376434 C T 0.313198 5.0404e-06
10:20378465 A G 0.055971 4.6606e-06
10:20383528 C T 0.070380 1.6620e-05
10:20386644 T G 0.060041 -1.5947e-05
10:20392411 A C 0.061142 3.1807e-06
10:20393487 C T 0.230372 1.2347e-04
10:20397779 C T 0.075646 1.2122e-05
10:20400639 A G 1.817236 1.4338e-05
10:20405138 T C 0.958995 -2.3768e-05
10:20417229 G C 0.066436 8.2993e-06
10:20426200 A G 1.882529 2.9363e-05
10:20445023 T C 0.045422 3.9008e-06
10:20455931 G A 1.813809 1.1815e-05
10:20462318 G A 0.041624 2.4176e-05
10:20462543 T C 0.045530 -3.1060e-05
10:20468655 C G 0.055662 2.0940e-05
10:20469209 T C 0.227074 8.2568e-05
10:20481262 A G 0.913577 3.1873e-05
10:20481971 C T 0.292976 -9.2152e-06
10:20487463 T C 0.025223 -2.6986e-05
10:20495167 G A 0.078692 1.5034e-05
10:20499465 G A 0.511146 -9.6247e-06
10:20500710 A G 0.692564 2.7216e-05
10:20501300 G A 0.271248 5.8936e-05
10:20501730 A G 0.319838 -5.0402e-06
10:20503911 G C 1.187568 -1.0442e-05
10:20504222 G A 0.474017 -8.5350e-06
10:20505183 A G 1.463749 -2.2488e-06
10:20506014 A C 0.420082 1.7740e-05
10:20506418 A G 1.344402 -1.5120e-05
10:20508616 G C 0.187092 -1.7258e-05
10:20513976 T G 0.024520 -8.1046e-07
10:20522471 G A 0.131838 -2.8172e-06
10:20523859 G T 0.724805 3.6238e-06
10:20524121 G A 0.036973 1.7214e-05
10:20530815 T C 0.156443 1.2923e-05
10:20534333 G A 1.801148 2.0681e-06
10:20535073 A G 0.051011 1.7536e-05
10:20536811 G A 0.036524 -3.5565e-06
10:20542634 G A 0.315466 3.7211e-05
10:20550832 C T 0.106125 8.6231e-06
10:20555211 T C 0.054992 1.8733e-05
10:20556630 C A 1.367014 -1.6137e-05
10:20560173 A C 0.049253 -2.0732e-06
10:20560963 T C 0.033716 -8.9161e-06
10:20561904 A C 1.799982 3.0057e-06
10:20563461 T C 0.108777 -2.0331e-07
10:20567291 A G 0.115682 -1.1429e-05
10:20568507 C A 0.203714 -1.4712e-05
10:20576790 T C 0.450823 -1.4112e-05
10:20577412 T C 1.887649 -1.0645e-05
10:20590571 C A 0.207794 1.6911e-06
10:20592298 T C 0.032767 -1.7441e-05
10:20593087 T G 0.320484 3.3458e-05
10:20604377 T G 0.112589 -6.6734e-06
10:20607238 T C 1.899437 -2.7196e-06
10:20607941 A C 1.044473 -1.3099e-05
10:20608000 G A 0.058987 -9.1830e-06
10:20618349 A G 0.117896 -7.5414e-06
10:20619385 G A 1.499274 7.2567e-06
10:20623241 A C 0.173422 2.2814e-07
10:20623473 C A 0.263418 7.7525e-06
10:20629321 T C 0.345497 4.0161e-06
10:20629531 T C 0.053180 -1.2756e-05
10:20630846 T C 0.284671 -3.4050e-05
10:20632151 T C 0.414989 2.5594e-05
10:20633912 G T 0.230906 -1.0258e-05
10:20638188 C G 0.059606 -1.6922e-05
10:20638885 T G 1.121465 -1.5315e-05
10:20644979 C T 0.835792 -1.2035e-05
10:20646439 G C 0.216494 6.1251e-06
10:20650682 T C 1.030245 -2.0578e-05
10:20669461 T C 1.125800 -2.0048e-05
10:20674653 G A 0.863127 -1.7308e-05
10:20674683 G A 0.085631 -3.3867e-06
10:20675652 C T 1.095712 -2.4969e-05
10:20678303 G C 0.116090 6.7355e-06
10:20679320 T C 0.147474 1.7410e-05
10:20681253 T C 0.042219 2.2673e-06
10:20684003 A G 0.797520 -1.6445e-05
10:20684673 C T 0.036626 1.6294e-06
10:20689677 C G 0.114377 -3.6175e-06
10:20697125 A G 0.366531 2.2809e-06
10:20718874 T C 0.023649 7.0829e-07
10:20719224 C A 0.060160 1.5607e-05
10:20720365 T C 0.156949 -2.5744e-08
10:20734261 T C 0.025818 -5.6853e-06
10:20747422 A G 0.622028 1.0283e-05
10:20755866 C T 0.636692 1.4710e-05
10:20761133 A G 0.048002 5.7974e-06
10:20761187 G T 0.187946 -3.3486e-06
10:20764149 T C 0.219180 2.5919e-05
10:20768098 A G 0.111905 -1.7458e-05
10:20774974 T C 0.258506 1.1618e-05
10:20778441 G T 1.931225 -4.9860e-07
10:20790236 T C 0.557289 5.4108e-06
10:20792334 A G 0.259332 1.4429e-05
10:20793089 G A 0.133205 -1.7651e-06
10:20793741 C T 0.062125 6.0454e-06
10:20796124 G A 0.063118 -3.9543e-06
10:20799292 T C 0.158190 7.0407e-06
10:20802691 G T 0.135677 -3.1744e-05
10:20810525 G T 0.105881 -6.9864e-06
10:20823241 T C 0.055604 2.0837e-06
10:20824883 G A 0.139988 -1.0370e-07
10:20826438 A C 0.261865 7.1259e-06
10:20831097 G C 0.094189 4.4829e-06
10:20832647 T C 0.164235 -4.6173e-06
10:20834309 A C 0.109695 1.5302e-05
10:20836426 T G 0.550302 6.7375e-06
10:20843946 G A 0.173269 -1.8787e-06
10:20863574 C T 0.171116 5.4067e-06
10:20876388 G A 1.435089 -1.8909e-05
10:20885285 G A 0.673015 -1.3671e-05
10:20899608 C T 0.688790 -8.5328e-06
10:20905192 T C 0.298909 3.5757e-06
10:20911871 A G 0.401556 -7.8687e-06
10:20914004 T C 0.144713 6.5470e-06
10:20923265 T C 1.014714 2.1966e-05
10:20929099 T A 0.041362 -1.9036e-06
10:20929892 C G 1.655676 -1.8414e-05
10:20937551 A G 0.175312 7.1215e-06
10:20946103 G A 0.278819 -2.1348e-05
10:20949340 G A 0.335158 -1.2612e-05
10:20971843 A C 0.132562 -3.9338e-06
10:20974665 A G 0.101509 -1.2444e-05
10:20975943 T G 0.508437 -5.8339e-06
10:20977633 G T 0.684877 1.7659e-05
10:20992171 G T 0.366814 4.1293e-05
10:20996121 C T 0.044837 -4.6902e-06
10:20998960 G A 0.063077 1.1652e-05
10:21004527 C A 0.090037 -1.8518e-05
10:21010620 T C 1.248690 -1.8305e-05
10:21021079 A G 0.035375 3.8265e-06
10:21029288 A G 0.188585 1.7201e-05
10:21030955 A T 0.034930 2.6623e-06
10:21031544 A G 0.161090 -6.9382e-06
10:21033918 C T 0.131951 9.0822e-06
10:21050540 C T 0.218799 -2.2006e-06
10:21056587 A C 0.288152 1.4877e-05
10:21057121 T C 0.044089 8.2132e-06
10:21058067 A G 0.834548 -2.6496e-05
10:21066981 T G 0.286653 1.6317e-05
10:21074455 C T 0.564459 -4.2893e-05
10:21075323 C T 0.032213 -1.0817e-05
10:21078422 A G 0.036303 3.5372e-06
10:21093331 T C 0.036466 4.4395e-06
10:21107041 C G 0.036633 -6.9603e-06
10:21110908 T C 0.021327 -8.9891e-06
10:21114783 A G 0.043358 3.7667e-06
10:21114950 G T 0.153539 -2.0825e-05
10:21135165 A G 0.029391 1.2104e-05
10:21139389 C T 0.161692 -2.8865e-05
10:21140255 C A 1.884029 -2.0377e-05
10:21141398 A G 0.104698 2.5444e-06
10:21145121 C T 0.941611 5.4522e-05
10:21153869 C T 0.101957 5.5968e-06
10:21164012 T C 0.028616 1.1082e-05
10:21172207 G A 0.160988 -2.9701e-05
10:21178057 A G 0.144822 1.4814e-05
10:21179681 T C 1.303733 1.2516e-04
10:21205728 C T 1.415241 4.6305e-05
10:21206479 C T 0.106557 -1.2331e-05
10:21208182 G T 0.131641 -7.5165e-06
10:21211699 G T 0.047458 -1.3574e-06
10:21213275 T C 0.073691 -2.0369e-06
10:21214297 C T 1.134218 4.1247e-05
10:21216368 A C 1.453479 4.1004e-05
10:21219958 A G 1.359745 4.8316e-05
10:21220134 A G 0.066229 -1.1440e-05
10:21223488 A G 0.067510 1.0406e-06
10:21240533 T C 0.175652 4.5363e-06
10:21240806 G A 0.052619 -1.4577e-05
10:21242841 T C 0.365692 -8.1656e-06
10:21248604 T G 0.122264 1.8491e-05
10:21251264 A C 1.901205 -1.9053e-06
10:21257497 A G 0.047054 -1.2717e-05
10:21262579 T C 0.447311 -6.4819e-07
10:21264311 A T 0.032934 -1.3624e-05
10:21273438 T C 0.401295 -6.8488e-06
10:21274956 C A 0.113972 -8.0098e-07
10:21276714 T C 0.096133 -4.7360e-07
10:21281251 C A 0.051796 -3.1321e-05
10:21283327 T G 0.036541 -1.0849e-05
10:21285291 A G 0.077251 3.3061e-06
10:21285404 C A 0.160145 -7.7982e-06
10:21288921 C T 0.622164 -2.7511e-07
10:21291331 C T 0.133501 -5.1854e-06
10:21301630 T C 0.158031 3.7973e-06
10:21302821 C A 0.741246 2.7598e-05
10:21306322 G C 0.880398 4.7945e-05
10:21307586 C T 0.159003 5.1314e-06
10:21312065 T C 0.024873 1.5470e-05
10:21313291 A G 0.029405 1.5290e-05
10:21313723 T C 0.179290 6.1181e-06
10:21314449 A G 0.129717 -1.0801e-05
10:21314935 A G 0.397480 1.5844e-05
10:21315152 T C 1.267355 -3.6951e-05
10:21315553 C A 1.207529 1.8625e-05
10:21325916 C G 1.735739 -1.1407e-05
10:21328493 T C 0.073565 2.4634e-05
10:21332920 A G 0.046520 3.7401e-05
10:21334911 G A 1.035280 -4.8947e-06
10:21343707 G A 0.043314 -8.8404e-06
10:21344294 A G 0.764929 1.4305e-05
10:21351693 G C 1.807080 1.3977e-05
10:21353120 A C 0.266430 1.5920e-05
10:21361151 T C 0.049372 2.6639e-06
10:21363291 C A 0.060255 -2.1223e-07
10:21373696 T C 0.352783 -2.3584e-06
10:21379650 T C 0.053486 -7.1866e-06
10:21379737 A C 0.059500 7.0049e-06
10:21384152 G C 1.811225 1.0935e-05
10:21391109 A C 0.068591 6.8477e-06
10:21405282 T C 0.662500 8.7960e-06
10:21407139 T C 0.341811 2.2215e-05
10:21407639 A G 0.275518 -6.3718e-06
10:21410241 C T 0.618183 1.1622e-05
10:21414892 G C 0.659297 9.0752e-06
10:21415036 A G 0.031401 3.4544e-06
10:21417741 A C 0.046958 -3.5394e-06
10:21428809 A G 0.041277 4.5829e-05
10:21431604 T C 0.021262 -8.5108e-06
10:21440789 G C 0.732471 8.6794e-06
10:21448367 G C 0.369200 3.2609e-05
10:21453457 T G 0.271646 4.0507e-05
10:21454310 A G 0.039931 -1.3054e-05
10:21455373 T C 0.637565 1.1961e-05
10:21456420 T C 0.366392 -1.6490e-05
10:21457662 T C 0.084210 -3.6676e-06
10:21461232 A G 0.287649 2.7992e-05
10:21465272 T G 0.318662 2.0584e-05
10:21469291 G A 0.542744 1.9100e-05
10:21477483 C T 0.294306 1.0799e-06
10:21486653 C A 0.206624 -1.6882e-05
10:21490793 T C 0.052316 7.2934e-06
10:21496814 C A 0.196639 -1.2992e-05
10:21497139 A G 0.060320 1.0012e-05
10:21497977 A G 0.230658 1.6455e-06
10:21506018 C A 0.239830 -4.5986e-06
10:21508378 T C 0.042940 -2.2961e-05
10:21515731 T C 0.051939 1.8113e-05
10:21518432 C T 0.055438 -1.8787e-05
10:21525237 G T 1.921301 -2.6810e-06
10:21525830 C T 0.090218 3.6935e-06
10:21526843 T C 0.033974 2.0820e-06
10:21527745 T C 0.027593 1.4125e-05
10:21529061 C A 1.893443 -5.0590e-06
10:21530561 A G 0.385672 2.1474e-05
10:21546191 G T 0.129336 1.2066e-05
10:21549970 T C 0.050824 1.7139e-06
10:21550788 T C 0.066269 -3.2926e-06
10:21554557 A G 0.133038 5.9191e-06
10:21556501 A C 0.786100 -1.8020e-05
10:21559171 C T 0.212207 -2.2782e-06
10:21562721 A G 0.266883 -1.3148e-05
10:21567565 A C 0.311397 -5.0421e-05
10:21567724 C A 1.165687 1.7729e-06
10:21569423 C T 0.021953 4.9639e-06
10:21569443 T C 1.575488 1.9682e-05
10:21574347 C T 0.036813 4.2173e-06
10:21575812 G T 1.436462 2.0873e-05
10:21576005 C T 0.055689 -1.0030e-05
10:21586367 C T 0.240707 9.6851e-06
10:21605178 C T 0.160006 -2.1752e-05
10:21605463 G A 0.179337 1.9275e-05
10:21616815 G A 0.863195 -5.3593e-06
10:21629761 A G 0.159856 -2.7039e-05
10:21630589 T C 0.223470 3.2684e-05
10:21633638 C T 0.073967 -5.3653e-06
10:21635795 C T 0.086172 -2.2944e-05
10:21641888 G A 0.051609 -1.2305e-05
10:21649992 A G 0.091020 -5.6937e-06
10:21656194 T C 0.174870 2.2015e-05
10:21665536 G T 0.085924 -2.9057e-05
10:21667661 C T 0.051385 -1.7535e-07
10:21679527 A G 0.440131 2.6653e-06
10:21681278 C A 0.392459 1.9515e-05
10:21688043 A G 0.048247 -1.0966e-05
10:21696844 A C 0.047604 4.9575e-06
10:21701447 G A 0.449916 1.5443e-05
10:21713350 T C 0.034410 -8.2201e-06
10:21720234 G A 0.032492 -1.6204e-05
10:21721571 G A 0.041580 1.4565e-06
10:21724296 T C 0.079668 5.3186e-06
10:21736100 C T 0.368004 3.5335e-05
10:21745534 C T 0.152088 -8.6391e-06
10:21758867 G A 0.031911 -2.0405e-05
10:21765107 C T 0.025614 2.8930e-05
10:21768926 G T 0.168971 5.7876e-06
10:21780626 C T 0.086865 1.1899e-05
10:21782842 C T 0.708350 5.9034e-05
10:21784647 A C 0.032122 1.0690e-05
10:21807106 A G 0.045167 2.4466e-05
10:21810342 A G 0.026056 -1.1334e-05
10:21824727 A G 0.686499 7.1702e-05
10:21828186 G A 0.039047 1.9288e-05
10:21832785 G A 0.163769 6.1127e-06
10:21833156 G A 0.366185 -1.2581e-05
10:21834536 A G 0.678407 8.4508e-05
10:21876658 A G 0.061394 -1.0659e-05
10:21889083 T G 0.572653 1.9584e-04
10:21891000 C A 0.439665 -5.7142e-06
10:21898019 G A 0.024282 -1.0913e-05
10:21906636 G A 0.042974 -9.3793e-06
10:21922812 G A 0.132923 1.2837e-04
10:21928011 G A 0.044504 -8.6649e-06
10:21942353 G A 0.102052 -5.6037e-06
10:21957229 C T 0.719532 6.6627e-05
10:21961864 G C 0.320569 -1.0882e-05
10:21970077 C T 1.040060 7.8575e-05
10:21985870 T C 0.088525 -3.1337e-05
10:21988211 A G 0.076897 3.7234e-05
10:21989268 C G 0.127636 1.9558e-05
10:21994681 A C 0.044483 -2.5930e-06
10:22034918 G C 0.067140 -1.8215e-05
10:22039230 A C 0.027834 -7.7213e-06
10:22043407 G A 0.402172 -6.3137e-06
10:22050570 C G 1.396647 -7.9601e-05
10:22053930 G A 0.031465 -5.0393e-06
10:22064958 G T 0.058579 -9.5124e-06
10:22098622 C T 0.029806 -1.2571e-05
10:22110950 C T 0.029765 -1.2258e-05
10:22131659 T G 0.029524 2.0254e-05
10:22132028 C T 0.124784 1.0380e-05
10:22136076 G A 0.058263 -1.3947e-05
10:22141442 C T 1.426151 -9.8203e-05
10:22189654 G A 0.029827 -2.3230e-05
10:22193280 G A 0.069761 9.8350e-06
10:22205083 C T 0.051375 1.9175e-05
10:22211752 G A 0.051528 1.7460e-05
10:22211769 T C 0.057365 -8.9985e-06
10:22228417 A G 0.054271 1.8403e-05
10:22256411 T C 0.088984 -2.0361e-05
10:22271084 C T 0.132056 1.8907e-05
10:22284140 G T 1.459598 -2.0828e-04
10:22291832 T C 0.029228 -2.0911e-05
10:22299503 C A 1.417627 -1.0903e-05
10:22302771 T C 0.038326 2.0775e-07
10:22305324 C T 1.481435 -4.1430e-06
10:22319784 T C 0.028881 -9.5212e-06
10:22338406 T C 0.026784 -4.5663e-06
10:22339708 A G 0.165265 -2.9498e-06
10:22341421 A G 1.512707 -1.1872e-05
10:22362410 A G 1.642590 4.0305e-05
10:22376388 A G 0.039020 3.2737e-05
10:22387115 A C 0.067782 -6.3606e-06
10:22392364 C T 0.031357 -1.5607e-05
10:22393806 T C 0.039268 -9.4115e-06
10:22398892 C A 0.046360 1.0669e-05
10:22400988 C T 1.963217 2.1850e-06
10:22403894 C G 0.064440 8.5402e-07
10:22422385 A G 0.136972 -1.0182e-05
10:22447479 T G 0.165629 2.7124e-06
10:22453197 A G 0.028402 -1.5245e-05
10:22490352 G A 0.042304 -6.7396e-06
10:22497710 T C 0.489292 -3.0257e-06
10:22498209 G A 0.520016 -8.2236e-06
10:22498450 C A 0.030272 -1.1677e-05
10:22517518 G A 0.812323 -6.2764e-06
10:22518956 G A 0.031642 -1.7859e-05
10:22532959 C T 0.642379 4.5560e-06
10:22533935 A G 0.031265 -9.8424e-06
10:22535618 A G 0.070237 -4.1202e-05
10:22552171 C A 0.032988 -8.7848e-06
10:22558685 G T 0.028079 -5.8607e-06
10:22559861 C T 0.035090 1.0407e-05
10:22566657 T C 0.073215 2.1633e-05
10:22570125 T G 0.106493 7.7113e-06
10:22580283 C A 0.114826 -1.0353e-05
10:22581581 A G 0.060830 1.7814e-07
10:22609331 T C 0.186116 2.8478e-05
10:22619256 C T 0.060874 -8.1086e-06
10:22633394 A G 0.033553 2.2431e-05
10:22649751 C A 0.056784 2.8417e-06
10:22658281 A G 1.563881 -1.0882e-05
10:22659951 T C 0.020872 -3.7730e-07
10:22663301 T C 0.100917 -1.7687e-05
10:22686205 G A 0.114897 -1.2210e-05
10:22699427 A G 0.020732 1.6627e-06
10:22714690 G A 0.028273 1.0982e-05
10:22715709 G A 0.032434 -1.1999e-05
10:22715792 G A 0.240106 4.5875e-05
10:22717779 G A 0.190638 9.5972e-06
10:22718486 T G 0.119555 1.3284e-05
10:22729783 A C 0.073181 -1.3556e-05
10:22743369 A G 0.022068 -2.0493e-06
10:22746583 T C 0.024299 2.3813e-06
10:22755262 A G 0.072916 -1.2614e-05
10:22759833 G T 0.074361 6.8776e-06
10:22760002 A C 0.048896 -1.7313e-05
10:22761032 G T 0.053564 1.1533e-05
10:22762366 A G 0.093434 -3.5909e-05
10:22767074 G A 0.129601 -1.5992e-05
10:22771147 G A 0.145795 2.8839e-07
10:22771223 T C 0.112126 -1.7693e-05
10:22777833 T C 0.020678 1.2372e-05
10:22778349 G A 0.085842 1.7475e-05
10:22779693 G A 0.408999 3.1619e-05
10:22788160 T C 0.139716 -4.8495e-06
10:22791958 T G 0.606226 3.7517e-05
10:22792804 T C 0.089038 -3.4711e-05
10:22794748 A C 0.412871 3.5288e-05
10:22817874 C T 0.072127 1.8026e-05
10:22821052 C T 0.185488 -9.7032e-06
10:22822524 A C 1.294642 -3.0354e-05
10:22824416 A G 1.869953 4.6034e-05
10:22832059 T C 0.039329 -2.4056e-06
10:22839628 C T 0.660310 9.5763e-05
10:22839952 G A 0.067041 2.4448e-05
10:22841250 C A 0.039190 1.8394e-06
10:22841607 G A 0.121068 -4.0306e-07
10:22848497 C T 0.035770 1.6409e-05
10:22851609 A G 1.867873 3.4512e-05
10:22855391 T C 0.071590 1.6490e-05
10:22858349 A C 0.168444 -5.3826e-05
10:22859530 T C 1.630874 7.8384e-06
10:22859656 C T 0.820309 2.4378e-05
10:22859811 A C 0.059001 2.4897e-05
10:22860062 C T 0.031329 9.7901e-06
10:22860068 T C 1.777108 3.0765e-06
10:22861591 C A 1.891076 -8.4462e-06
10:22866779 A G 0.094107 -7.9913e-06
10:22869242 G A 0.106778 -2.7078e-05
10:22869502 A C 0.718559 3.3664e-05
10:22870268 T C 0.029606 1.4619e-05
10:22871553 G T 0.678737 2.6710e-05
10:22877923 T G 0.132525 1.2879e-05
10:22889820 C T 1.755056 1.5316e-05
10:22899787 T C 1.174897 -1.8303e-05
10:22901615 G T 0.173588 -1.5334e-05
10:22910944 G A 0.225922 -9.7099e-06
10:22912425 G T 0.328508 -2.9862e-05
10:22912875 C G 0.030643 1.8184e-05
10:22922745 G A 0.042933 -5.4636e-06
10:22940973 A G 0.643539 3.7509e-05
10:22942867 A G 0.250519 -1.1672e-05
10:22943653 C T 0.048760 -4.1933e-06
10:22944983 G A 0.021252 -7.1057e-06
10:22962003 C T 0.260124 -1.2929e-05
10:22966342 A G 0.024282 -7.2660e-06
10:22967419 C T 0.073491 -7.0707e-06
10:22968270 C T 0.222784 -3.0392e-05
10:22969346 A C 0.060721 -4.9474e-06
10:22977796 T C 0.081055 6.0536e-06
10:22985134 C T 0.353476 -1.8274e-05
10:22990387 A C 0.045092 -6.5328e-06
10:22990528 C T 0.739142 -3.2063e-06
10:22996513 G A 0.040924 1.5178e-05
10:22997018 A G 0.086893 3.7419e-05
10:23000218 C G 0.066677 2.3329e-05
10:23021936 A G 0.091098 6.2225e-07
10:23022966 C T 0.646055 4.9686e-06
10:23024649 T C 0.053738 -4.6323e-06
10:23045992 A C 0.043123 -4.7498e-06
10:23067979 A G 0.023816 2.1944e-05
10:23071128 A G 0.426773 3.1303e-05
10:23081193 G A 0.022367 1.6132e-05
10:23090535 T C 0.610085 1.3797e-05
10:23107571 A G 0.498009 2.1672e-05
10:23112773 C T 0.184899 -1.5946e-05
10:23117216 A C 0.203020 -9.8925e-06
10:23120547 A C 0.072709 3.5219e-05
10:23129819 T C 0.188398 -9.9158e-06
10:23140204 C T 0.155538 -2.0951e-06
10:23140526 T C 0.189037 -1.0066e-05
10:23156926 C T 0.240432 -1.5136e-05
10:23157251 A G 0.034267 2.7640e-05
10:23182403 A C 0.481932 -1.5766e-05
10:23185714 A G 0.762866 -4.0512e-05
10:23188930 T C 0.077264 -8.6378e-06
10:23221446 C T 1.918319 -1.1641e-05
10:23249109 T C 0.490853 -6.3673e-06
10:23273110 T C 0.772280 1.1164e-05
10:23274996 C T 0.426266 -9.1009e-06
10:23279456 T C 0.023350 5.0382e-06
10:23287050 G A 0.043028 7.5110e-06
10:23287544 C T 0.079304 -8.7230e-06
10:23288059 C T 0.206665 -1.0324e-05
10:23289793 G T 1.747002 7.9595e-06
10:23295249 A T 0.091741 -1.9589e-05
10:23295903 C T 0.080776 -3.2627e-07
10:23297252 A G 0.370999 -2.7294e-05
10:23300214 T C 1.429156 -9.6001e-06
10:23301436 G A 0.414323 -2.9108e-05
10:23304754 T C 1.220924 6.5280e-06
10:23306963 G C 0.073120 -3.9576e-06
10:23310769 G A 0.147206 4.8832e-05
10:23327852 A G 0.122812 -5.9401e-06
10:23329589 A G 0.037694 2.7784e-05
10:23332815 T C 1.728354 2.2718e-05
10:23333359 C T 1.268804 8.4028e-06
10:23334912 C T 0.036806 2.8111e-05
10:23339046 G T 0.171626 -1.5546e-05
10:23340270 C T 0.039622 2.5173e-06
10:23340868 A G 0.289760 -1.8816e-05
10:23344698 A G 0.041910 -1.1663e-05
10:23345196 C T 0.063801 -1.2692e-05
10:23352779 G A 0.076540 -2.8049e-05
10:23354253 T C 1.036585 2.1085e-05
10:23361114 T C 0.129982 -2.4575e-05
10:23364530 G T 1.168431 5.0088e-05
10:23367664 A G 0.060656 1.0670e-05
10:23369321 A G 0.069625 -7.5515e-06
10:23369421 T C 0.831916 -9.9282e-07
10:23372056 C T 0.382300 -8.9364e-07
10:23372303 A G 1.192906 -3.5011e-07
10:23374433 A C 0.298042 -1.2324e-05
10:23375606 T C 0.438377 -1.0544e-06
10:23379726 T G 0.763729 1.3125e-05
10:23392533 T G 0.045782 -2.6552e-05
10:23393567 C T 0.466969 9.2182e-06
10:23394012 A G 0.291933 6.4429e-06
10:23400191 C T 0.945511 3.0106e-06
10:23401843 C T 0.038180 1.7135e-05
10:23403403 T C 1.916477 -6.7105e-06
10:23403917 A C 0.561712 1.0067e-05
10:23408278 T C 0.691568 -1.7175e-05
10:23414495 G C 0.289869 -4.8699e-05
10:23420833 A G 0.114764 -1.0820e-05
10:23425480 C T 1.735783 2.8951e-05
10:23449062 G A 0.065634 -1.7950e-05
10:23449538 C T 0.062778 6.0155e-06
10:23452642 G A 0.341917 -1.9914e-05
10:23453093 T C 0.202011 1.2714e-05
10:23454772 A G 0.062428 -2.0985e-05
10:23456375 C T 0.021361 -9.1114e-06
10:23458334 A G 0.028147 6.0610e-06
10:23468919 C T 0.061615 7.6437e-06
10:23468978 T C 0.099336 -8.6047e-06
10:23482635 C T 0.933901 -5.2945e-06
10:23486958 T C 0.098013 1.5322e-05
10:23494555 T C 0.040930 -3.2594e-05
10:23503373 C G 0.227492 8.8870e-06
10:23548192 G T 0.086590 -2.4575e-05
10:23555016 G A 0.174934 -9.7062e-06
10:23565338 C T 0.427181 5.1308e-06
10:23569179 C G 0.529033 -2.7823e-05
10:23572382 C A 1.842439 6.8215e-06
10:23572897 A G 0.067143 -1.1158e-05
10:23574990 C A 0.035841 4.4885e-06
10:23578388 T C 0.106826 5.8759e-06
10:23579424 A G 0.341390 2.0417e-05
10:23592027 T C 0.036215 -1.5455e-05
10:23593328 T C 0.037248 -1.9305e-05
10:23601847 A G 0.039992 2.1298e-05
10:23605447 A C 0.023809 -7.7241e-06
10:23624274 T C 0.060051 -2.2877e-05
10:23627063 T C 0.049127 2.1484e-05
10:23633025 T C 0.480589 -3.7366e-05
10:23633566 A C 0.929593 -1.9381e-05
10:23639505 A G 0.027549 -4.9944e-06
10:23639595 C A 0.036626 2.2649e-05
10:23639703 C T 0.911880 -2.3791e-05
10:23641464 C T 0.083724 -1.7877e-05
10:23643693 A C 0.051191 1.1571e-05
10:23649096 A G 0.085978 1.5376e-05
10:23651609 T G 0.040050 -2.9064e-07
10:23660841 A G 0.034549 -1.9209e-05
10:23665438 T G 0.420028 1.6688e-05
10:23670802 T G 0.398667 1.0908e-05
10:23672502 A G 0.064600 -1.7440e-05
10:23681020 A G 0.072494 6.1085e-06
10:23689270 A G 0.032234 2.3000e-05
10:23691650 A G 0.082215 -1.4264e-06
10:23692334 T C 0.043049 -7.7150e-06
10:23703656 G C 0.549068 3.3076e-05
10:23705547 A C 0.383225 8.5646e-07
10:23708265 G A 0.166890 5.0226e-05
10:23721523 A G 0.032618 6.9549e-06
10:23725892 G A 0.903227 -5.9750e-05
10:23729362 T A 0.059816 3.1132e-06
10:23744364 A G 0.079056 1.8531e-06
10:23747406 A G 0.152740 4.6917e-06
10:23751487 G A 0.566138 3.2895e-05
10:23767581 G T 0.080923 -1.6434e-05
10:23770781 G A 0.655618 1.7517e-05
10:23770910 C T 0.202041 -3.9663e-06
10:23772541 G T 0.067391 -2.7806e-06
10:23775785 C T 0.036144 -1.0120e-05
10:23787913 C T 0.753965 -3.1522e-05
10:23791528 C T 0.062302 -1.2677e-05
10:23792679 A G 0.070322 3.3486e-06
10:23795123 G A 0.645942 2.4791e-05
10:23802789 G A 0.037735 -3.1552e-06
10:23806176 A G 0.076071 1.7187e-05
10:23811147 A G 0.106812 -1.2601e-05
10:23820354 A G 0.030275 9.0890e-07
10:23820596 G A 0.033937 -1.2220e-06
10:23822268 A T 0.074412 -1.5842e-06
10:23833623 T G 0.674290 2.3072e-05
10:23836961 C T 0.069237 1.2523e-05
10:23838779 G A 0.069931 8.1436e-06
10:23858264 C T 0.107105 -1.8886e-05
10:23860074 A C 0.458983 -5.6590e-06
10:23866273 C A 0.035657 8.0336e-06
10:23874775 T G 0.034607 9.3175e-06
10:23895592 T C 0.050984 -1.7068e-05
10:23897514 G T 0.408074 -1.0207e-05
10:23902995 T C 0.020671 4.4131e-06
10:23919732 G A 0.103144 3.3401e-06
10:23944604 A C 0.077013 3.1588e-06
10:23946538 C T 0.378128 4.8106e-06
10:23954921 C A 0.022364 1.1089e-05
10:23955028 T C 0.024771 1.8694e-05
10:23970694 G A 0.083466 2.3992e-06
10:23972434 A C 0.387736 2.8189e-06
10:23973011 T C 0.067157 1.1143e-05
10:23977864 T G 0.062778 -4.8231e-06
10:23987536 G A 0.106384 1.9613e-05
10:24000379 G A 0.066178 1.0080e-05
10:24001397 T C 0.035141 -6.8194e-06
10:24002598 A C 0.050787 -1.4292e-06
10:24020451 G A 0.035460 4.6461e-06
10:24028585 G A 0.358708 -6.3057e-06
10:24037942 G A 0.035586 1.0859e-05
10:24039128 A G 0.270860 1.6475e-05
10:24054846 A G 0.082592 -8.8634e-06
10:24055881 G A 0.175917 -1.8318e-05
10:24057566 A G 0.143286 9.5766e-06
10:24059607 G A 0.949135 1.7569e-05
10:24061332 A G 0.176781 -3.1736e-06
10:24067318 T A 0.030398 -1.3584e-06
10:24082171 C T 0.051827 1.4796e-05
10:24086844 A G 0.031173 -7.5201e-06
10:24087410 T C 0.071954 4.6650e-06
10:24088946 T G 0.353724 -4.1835e-06
10:24103345 T C 0.424719 2.2506e-06
10:24106471 T C 0.380610 -6.5913e-06
10:24125987 G A 0.035719 1.5368e-05
10:24126888 C G 0.413289 -2.6926e-06
10:24152015 G T 0.344983 -1.1333e-05
10:24163015 A C 0.072447 -4.5783e-06
10:24167030 C A 0.032968 2.4185e-06
10:24171463 A G 0.051065 2.8173e-06
10:24187867 C T 0.510218 2.7216e-05
10:24196470 T C 0.088854 2.6308e-05
10:24197263 T C 0.164024 -2.7525e-05
10:24199745 G A 0.070920 8.7215e-06
10:24201179 G A 0.038683 3.2247e-05
10:24201650 G A 0.143238 -1.2120e-05
10:24205438 T C 0.026842 -1.6321e-05
10:24208705 T C 0.035229 -8.7718e-06
10:24208773 C T 0.059133 9.6835e-06
10:24216342 C T 0.027355 5.4432e-06
10:24224930 G A 0.092190 1.3214e-05
10:24225615 A C 0.065413 9.2280e-06
10:24230726 A G 0.469199 1.4062e-05
10:24237445 G A 0.076799 -1.0522e-05
10:24238388 T C 0.596322 3.9449e-05
10:24244249 T A 0.025992 9.9348e-06
10:24247938 T G 1.903340 -1.6781e-05
10:24269640 T G 0.964577 1.2367e-05
10:24269805 G C 0.491489 1.5690e-05
10:24274638 T G 0.047006 -1.4204e-05
10:24278748 C T 0.381708 -5.4507e-06
10:24280011 G A 0.863922 -3.5778e-05
10:24281017 C T 0.736303 5.6135e-06
10:24287260 A G 1.301245 -7.7190e-06
10:24289512 C T 0.038870 -7.0982e-06
10:24297661 T C 0.555973 -4.3100e-06
10:24302480 G A 0.199723 -1.8499e-05
10:24317190 A G 0.038843 1.5413e-05
10:24322509 C T 0.586218 5.5890e-06
10:24325202 A G 0.673212 6.3135e-06
10:24326623 T C 1.169566 3.1474e-05
10:24328402 C T 0.081677 9.3725e-06
10:24334928 A G 0.968691 4.9374e-05
10:24350786 A G 0.041063 1.6863e-05
10:24359354 A G 0.199709 -1.7208e-05
10:24362785 T C 0.048298 -1.9384e-06
10:24365503 T C 0.117362 -2.7406e-05
10:24367942 G T 0.045840 -1.0343e-05
10:24367949 G A 0.029235 9.5951e-06
10:24372803 A G 0.026831 -1.2554e-06
10:24376516 G A 0.047224 -7.4686e-06
10:24400331 A G 0.236787 -1.7770e-05
10:24405556 G C 0.130703 -5.6073e-06
10:24408398 G A 0.123587 3.8219e-06
10:24420613 A G 0.430322 9.2935e-06
10:24423030 A G 0.847617 3.8705e-05
10:24425167 T C 1.272659 4.2483e-05
10:24431976 A G 0.033002 1.4056e-05
10:24433071 T G 0.036776 -3.1049e-05
10:24445550 C T 1.460724 -1.5718e-06
10:24449738 A G 0.127657 -1.8071e-06
10:24453171 T C 0.063526 -3.6091e-06
10:24454392 G A 0.695542 -1.5846e-05
10:24457977 C T 1.719810 5.4282e-06
10:24467077 C T 1.490870 2.8566e-06
10:24468095 G A 0.041175 -8.5967e-06
10:24470350 G A 0.770869 6.6542e-06
10:24474111 A C 0.031421 -1.9199e-05
10:24479302 T G 0.034525 1.8887e-05
10:24483544 A C 0.162090 -1.6239e-06
10:24484239 C A 1.453397 2.2163e-05
10:24484615 A C 1.657811 -5.1012e-06
10:24491769 T C 0.141521 -3.1808e-06
10:24492674 A G 0.043650 1.5984e-06
10:24493037 T C 0.080399 -4.5013e-06
10:24493248 C T 0.044653 1.4212e-05
10:24495586 G A 1.058004 4.5637e-06
10:24498403 A G 0.703413 9.7079e-07
10:24501877 T C 0.075003 1.4514e-05
10:24501917 T C 1.096766 4.6952e-06
10:24507199 C T 0.051861 -4.2660e-06
10:24507819 A G 0.075493 1.5782e-05
10:24510203 T C 0.060347 -1.4644e-05
10:24520648 A G 0.471617 5.2956e-05
10:24523789 C A 0.620417 -2.5802e-05
10:24524433 A C 0.836632 -7.2300e-06
10:24534136 G A 0.112038 -5.5598e-06
10:24542941 T C 0.693360 -4.6040e-06
10:24545194 C T 1.478253 -4.1517e-05
10:24553625 A G 0.706089 -3.7302e-05
10:24569130 C G 0.036704 -4.4680e-06
10:24570486 A G 0.070795 -6.2795e-06
10:24574409 G A 0.967399 -8.6822e-06
10:24577658 C G 0.045609 1.8926e-06
10:24579146 A G 0.705188 6.8304e-06
10:24581683 G A 1.840093 -3.5836e-07
10:24592764 A G 1.793855 -2.0917e-05
10:24595755 T C 0.374854 4.1712e-06
10:24595983 T C 0.187898 3.2101e-05
10:24598722 G A 0.108145 8.0886e-06
10:24600071 A G 0.090595 7.1678e-07
10:24600144 C T 0.045673 1.5689e-05
10:24600547 T G 1.218806 3.0768e-05
10:24600918 T C 0.345956 -3.5551e-05
10:24604136 A G 0.023901 -5.5990e-06
10:24605328 T C 0.316659 9.5396e-06
10:24607833 T C 0.046357 -9.8769e-06
10:24612478 A G 0.097463 -1.6097e-05
10:24612517 A G 0.062006 -1.9368e-05
10:24614227 G A 0.088474 5.1881e-06
10:24620265 G A 0.336096 -2.3582e-05
10:24621169 A G 1.632710 2.7454e-05
10:24624059 A G 0.175849 3.2453e-05
10:24627070 G A 0.214134 8.9468e-06
10:24629653 T G 0.736674 1.3985e-05
10:24629664 A C 0.379757 2.4856e-05
10:24633785 C T 0.189115 -6.0439e-06
10:24634956 G A 1.905475 -2.2861e-05
10:24636621 C T 1.359388 9.1302e-06
10:24644589 C A 0.226054 -1.6629e-05
10:24645267 G A 0.934179 8.6448e-06
10:24651970 G A 1.743857 2.7360e-08
10:24654757 C T 0.148416 -5.9437e-05
10:24663585 G A 0.239412 2.5848e-06
10:24669877 G C 0.492084 -1.7573e-05
10:24670117 G A 0.086118 2.8996e-05
10:24681150 C T 0.746101 -1.4910e-05
10:24684054 G T 0.099152 2.7165e-05
10:24688013 T C 0.051086 -1.9404e-06
10:24689519 T C 0.035229 5.5784e-06
10:24689612 A C 0.237831 7.1665e-06
10:24689784 A G 0.065011 3.0897e-05
10:24690616 G A 0.505030 -2.3287e-05
10:24691005 T C 0.034471 -1.2421e-05
10:24694909 A G 0.539433 -3.3593e-05
10:24695216 G A 0.108145 1.1703e-05
10:24695364 G A 0.369802 1.1744e-05
10:24699783 T C 0.099435 4.6992e-06
10:24700710 A C 0.036069 1.8243e-05
10:24702109 C T 0.105588 1.0744e-05
10:24706072 A G 0.563626 -2.8082e-05
10:24706471 G A 0.379118 6.9763e-06
10:24707551 G A 0.157072 -5.5179e-06
10:24709847 C T 0.193232 1.2108e-05
10:24711413 C T 1.071172 -4.6988e-06
10:24712864 C T 0.198658 -1.0105e-05
10:24713465 G T 0.156422 -1.4304e-05
10:24713888 C T 0.067932 -5.0301e-05
10:24716295 C T 0.384041 1.4096e-06
10:24716504 C T 0.044289 1.0714e-05
10:24717102 G A 0.024353 -1.1141e-05
10:24719771 T C 0.117783 4.0205e-06
10:24719950 A G 0.046095 2.6370e-05
10:24720488 A G 0.321980 5.9905e-05
10:24720825 G A 0.998008 5.8199e-05
10:24724335 G A 0.437394 -1.5380e-06
10:24729218 G A 0.196122 3.6125e-06
10:24731026 G A 0.033536 9.7191e-08
10:24738440 G C 0.054424 7.4737e-06
10:24747122 T C 0.130801 -1.9871e-05
10:24749731 A C 0.177209 -1.9109e-05
10:24753146 C T 0.316476 -2.1939e-05
10:24757140 T C 0.325557 4.9618e-05
10:24761267 G T 0.138655 1.4494e-05
10:24761873 T C 0.080657 2.1430e-05
10:24765618 T C 0.062492 -2.5251e-06
10:24765946 G T 0.228655 -3.5232e-05
10:24769036 T C 0.039809 2.5416e-05
10:24779154 T C 0.358025 -5.3632e-07
10:24781660 T C 0.034212 1.0700e-05
10:24789614 C T 0.902830 -3.2604e-05
10:24791582 G A 0.102664 3.4875e-05
10:24793880 A G 0.437792 -9.7216e-06
10:24794344 C T 0.043273 3.0853e-05
10:24796060 G A 0.096589 -1.1896e-05
10:24799613 A G 0.541731 -2.1448e-05
10:24800193 T C 0.055074 -2.6778e-05
10:24800886 C T 0.119555 4.2575e-05
10:24808378 A G 0.048131 -2.3076e-05
10:24808500 A G 0.033135 1.0909e-05
10:24810603 T C 0.206311 -3.0580e-05
10:24812865 G C 0.188391 -3.9219e-05
10:24813454 A G 0.550271 8.0497e-06
10:24814503 A G 1.164885 -3.9674e-05
10:24817110 T C 0.256772 -7.3268e-05
10:24823076 C T 1.236390 -5.8505e-05
10:24825319 C T 0.051956 2.0642e-06
10:24826625 A G 0.182985 -6.5243e-05
10:24826680 T C 0.141773 1.8441e-05
10:24828744 G T 0.408077 1.2218e-05
10:24832283 G C 0.022184 1.1745e-05
10:24833705 G A 0.107679 7.7146e-06
10:24838291 T G 1.334862 7.1772e-06
10:24840523 G A 0.036487 9.0931e-06
10:24843401 A C 0.159309 -9.6597e-05
10:24847833 A G 0.657791 -1.7846e-05
10:24849321 T C 0.105660 1.1406e-05
10:24849754 C T 0.022728 8.7496e-06
10:24850192 T C 0.047536 5.9476e-06
10:24852365 G A 0.516416 1.4756e-05
10:24853321 A C 0.909810 -2.3074e-05
10:24854258 A G 0.124542 2.3763e-05
10:24857778 T G 0.440556 -1.0848e-05
10:24871181 T C 0.040978 1.6834e-05
10:24873369 G C 1.027239 -1.5905e-05
10:24877615 C T 0.046350 3.4514e-06
10:24885419 T C 0.251250 -2.9062e-05
10:24888090 T C 0.042620 2.4046e-06
10:24894300 T C 0.059585 1.4950e-05
10:24900106 T C 0.139590 -1.4559e-05
10:24912047 G C 0.026447 -4.0958e-06
10:24914386 A C 0.402192 -6.8521e-08
10:24919992 T C 0.031649 1.6601e-06
10:24930193 A G 1.031700 -2.1183e-05
10:24949513 C T 0.029007 -1.7341e-05
10:24950129 A G 0.075167 -6.8152e-06
10:24962025 G T 0.022354 -6.3837e-06
10:24994155 A G 0.245637 -3.3866e-05
10:24995973 A G 0.025692 3.7345e-06
10:25004441 A G 0.847300 -1.2430e-05
10:25006547 G A 1.582893 3.1399e-06
10:25009498 A G 0.030452 -1.7987e-05
10:25028709 T C 1.301544 -1.7014e-05
10:25030061 C T 0.146655 -1.3489e-06
10:25037765 T G 0.048631 -2.3871e-06
10:25039389 T C 1.293833 -1.0157e-05
10:25040901 C A 0.118688 7.8687e-07
10:25059463 A G 1.341652 -3.2548e-05
10:25075874 G A 0.054656 -3.9689e-06
10:25081855 C T 0.348104 -1.1934e-05
10:25084295 C T 0.328229 4.7305e-06
10:25085147 C T 0.035532 5.2154e-08
10:25093692 C T 0.068670 -2.0107e-05
10:25093876 C G 0.849915 -2.6630e-05
10:25109950 G C 0.048628 -1.3510e-05
10:25110372 C T 0.752537 5.0054e-05
10:25113614 C A 0.056080 -9.3908e-07
10:25123949 A C 0.030007 1.8698e-06
10:25125228 A C 0.825888 -5.5824e-05
10:25126171 T C 0.039880 2.0770e-05
10:25128350 A G 0.852312 2.6122e-05
10:25129140 G T 0.057185 -8.1358e-06
10:25136637 T C 0.067945 5.4853e-06
10:25137295 G A 0.049610 -1.1436e-05
10:25139850 T G 0.054900 2.2101e-05
10:25146497 T C 0.529084 -4.2175e-05
10:25149899 T C 0.036310 -9.3803e-06
10:25156468 T C 0.056383 -6.0431e-06
10:25160502 T C 0.276871 -2.2214e-05
10:25167258 A G 0.972043 -2.1036e-05
10:25168120 G C 1.678435 -3.3602e-05
10:25170302 G T 0.054985 1.0667e-05
10:25176327 G A 0.024805 6.6701e-06
10:25177744 T C 0.901157 3.4384e-05
10:25179312 A G 0.057821 1.0870e-06
10:25179828 T C 0.036229 -1.5395e-05
10:25181968 G A 0.191383 -1.1843e-06
10:25182945 G A 0.026155 -2.3172e-07
10:25184541 G T 1.924823 2.7794e-07
10:25185698 C T 0.175057 -1.2339e-06
10:25186482 A G 0.199665 -1.6283e-05
10:25190371 G T 0.050382 -1.1649e-06
10:25197880 G A 0.163783 7.7985e-06
10:25207403 C A 0.743786 3.5502e-06
10:25218513 C T 0.201603 -6.9999e-06
10:25219389 A G 0.224504 -3.4657e-05
10:25227815 T C 0.047183 8.1117e-06
10:25227898 T C 0.516379 -2.1092e-05
10:25231515 T C 0.931252 -2.0715e-05
10:25233083 A G 0.348332 1.2367e-06
10:25236223 T C 0.398116 6.1852e-06
10:25239082 C T 0.069863 -1.2624e-05
10:25241502 T C 0.027420 -1.4323e-05
10:25255447 A G 0.657345 3.7487e-06
10:25258585 C T 0.228964 1.2142e-06
10:25263585 G A 0.021793 8.4049e-06
10:25281589 A C 0.117025 1.4696e-05
10:25285861 T C 0.041865 8.8285e-07
10:25289734 C T 0.031673 4.1484e-07
10:25303175 A G 0.028919 1.6165e-05
10:25304609 A G 0.092200 1.0600e-05
10:25307543 T C 0.057352 -4.3387e-06
10:25312895 A C 0.087457 1.7915e-06
10:25313254 A C 0.047768 -3.6066e-06
10:25319093 T C 0.147970 -1.4759e-05
10:25320223 G A 0.751803 3.4699e-06
10:25326299 G A 0.140824 1.3178e-05
10:25334053 T C 0.086991 2.7490e-05
10:25336332 A G 0.597209 2.1363e-07
10:25346357 A C 0.575437 4.2657e-06
10:25348880 A C 0.102369 -4.2361e-06
10:25350125 A G 0.079739 4.4651e-06
10:25354970 T C 0.045000 -7.2488e-06
10:25358467 A G 0.031727 4.4700e-06
10:25359690 G A 1.616473 -8.5822e-06
10:25361365 T C 0.118559 1.4478e-05
10:25374719 A G 0.417984 -2.6906e-06
10:25375783 G A 0.114095 1.2040e-05
10:25385138 T C 0.059490 1.5916e-07
10:25391659 T C 0.050032 5.0025e-06
10:25395201 C T 0.087243 2.4236e-06
10:25395579 G A 0.109348 2.8533e-05
10:25405279 A G 0.025468 2.0115e-06
10:25406941 T C 0.038908 -2.0764e-05
10:25417504 T C 0.045530 -5.4712e-06
10:25417900 A G 0.762839 1.4840e-05
10:25418512 C T 0.144197 4.0419e-05
10:25419620 C T 0.444911 1.9759e-05
10:25425238 C T 0.681093 2.4310e-05
10:25425714 A G 0.025611 -8.1982e-07
10:25428915 T C 0.029296 -6.4135e-06
10:25432195 G A 0.520360 3.1660e-05
10:25433273 T C 0.058361 1.2022e-05
10:25433794 C T 0.199978 -2.6369e-05
10:25435437 A G 0.041549 7.2333e-06
10:25436989 A G 0.102243 5.3942e-06
10:25437274 T G 0.033206 1.0521e-05
10:25441649 G C 0.204931 -7.9383e-06
10:25441735 A G 0.125260 -5.6791e-06
10:25449101 A G 0.044650 -8.8035e-06
10:25451311 C T 0.038639 -3.9657e-07
10:25455176 G T 0.195762 -2.1331e-05
10:25462468 A C 0.052636 -9.2017e-06
10:25466693 C A 0.737187 1.4641e-05
10:25482005 T C 0.210786 -2.7062e-05
10:25485777 A C 0.109950 1.8274e-05
10:25486278 G A 0.037990 -2.6633e-06
10:25487105 T C 0.022860 1.1254e-05
10:25511599 A G 0.170940 -1.1212e-05
10:25517572 A G 0.524542 -2.9873e-05
10:25520124 A G 0.036426 9.5293e-06
10:25523740 A G 0.152567 -5.9012e-06
10:25529486 C T 0.026298 1.1715e-05
10:25532099 T C 0.151969 -6.5884e-06
10:25542911 A G 0.080895 -1.7404e-05
10:25551542 A G 0.030741 5.9398e-06
10:25555314 G A 0.864466 3.7837e-06
10:25558732 C G 0.155674 -9.0224e-06
10:25559939 C T 1.105921 -8.3494e-06
10:25564748 C T 1.076078 -9.0605e-06
10:25575282 C G 0.021123 5.6991e-06
10:25575371 C T 0.028287 3.0018e-06
10:25575682 T C 0.047502 6.1141e-06
10:25576155 C T 0.030190 -4.0798e-06
10:25576578 C T 0.472161 -4.6443e-05
10:25579331 T A 0.284837 3.3915e-05
10:25580274 T C 0.206471 3.5715e-05
10:25581177 T C 0.348801 -2.0348e-05
10:25581298 T G 0.098234 -1.7293e-05
10:25581379 T C 0.064229 3.4938e-06
10:25582586 T C 1.291933 1.3116e-05
10:25586279 G T 0.052347 1.0229e-05
10:25591541 T C 0.189666 -4.6831e-06
10:25608794 C T 0.381487 -6.8356e-07
10:25610967 A G 0.121326 4.0362e-05
10:25616444 G C 0.054788 1.3609e-05
10:25623190 G A 0.035875 -2.5088e-05
10:25637069 C A 1.513526 2.4587e-05
10:25637491 A G 0.029004 -1.7100e-05
10:25654298 A G 0.036140 -1.3092e-05
10:25669873 G T 0.183101 8.3956e-06
10:25671163 A G 1.767700 5.3205e-05
10:25674087 T C 0.034841 2.0685e-05
10:25690861 A G 0.141184 -2.5411e-06
10:25697921 C T 0.228131 -1.6683e-06
10:25701341 G C 1.477454 9.6049e-05
10:25702828 G T 0.092169 -3.0114e-05
10:25703541 A C 0.283501 5.9917e-06
10:25710272 T C 0.426946 3.4109e-05
10:25714970 G A 1.768656 4.7485e-05
10:25715868 G A 1.618268 1.1055e-04
10:25718456 T C 1.389997 7.8135e-05
10:25725522 G A 0.150310 6.1714e-06
10:25725945 A G 0.087185 -2.8853e-05
10:25727314 T G 0.071604 2.4476e-05
10:25732966 G A 0.243468 -4.3362e-06
10:25736865 T C 0.038058 -3.4468e-05
10:25736937 C T 0.091771 1.8122e-05
10:25737382 C T 1.203507 -1.7573e-05
10:25740911 C T 0.902864 7.1068e-06
10:25741805 T C 0.029742 1.0634e-06
10:25755296 G A 0.042362 -1.2501e-05
10:25756848 A G 0.072885 2.5514e-05
10:25762961 C T 0.049042 -5.9199e-06
10:25763679 T G 0.245175 -1.5697e-06
10:25769873 C G 0.032390 -1.4885e-06
10:25773997 A G 0.974059 -3.4583e-05
10:25777936 C T 0.088780 -2.0709e-05
10:25782535 C T 0.110185 7.2347e-07
10:25786177 T G 0.129367 -1.5644e-05
10:25787023 G A 0.071753 7.2655e-06
10:25791510 T G 0.062890 -7.5712e-06
10:25811347 A G 0.118552 -2.1547e-05
10:25815417 A G 1.079484 5.3002e-05
10:25820704 C T 0.032135 -4.7290e-07
10:25821318 C T 0.956237 7.6487e-05
10:25842594 T C 0.107774 1.8525e-06
10:25843861 G A 0.043497 -3.2886e-05
10:25845329 C T 0.942023 1.1227e-05
10:25846945 A G 0.064134 2.1420e-05
10:25847937 A C 0.032251 1.1817e-05
10:25858625 T C 0.062995 -1.2826e-05
10:25862212 C T 0.109192 -7.2146e-06
10:25864654 C T 0.095059 1.1276e-05
10:25867000 G T 0.633781 4.0146e-05
10:25875942 T C 0.112194 -5.9850e-06
10:25880459 G C 0.107519 2.2263e-05
10:25885933 A G 0.030639 -8.2683e-06
10:25888180 G A 0.861539 3.1153e-05
10:25889149 A G 0.052340 -2.0188e-05
10:25894777 T C 0.560104 1.0707e-04
10:25905876 T C 0.234455 -1.9899e-05
10:25918879 T C 0.052214 5.7700e-06
10:25930834 C T 0.572972 3.3261e-05
10:25934258 C T 0.066412 5.3634e-06
10:25937453 G A 0.239555 -1.0114e-05
10:25940716 C T 0.105051 9.2222e-06
10:25941313 G A 0.106071 -6.3618e-06
10:25959786 A G 0.779729 2.3455e-05
10:25969102 T C 0.066450 -1.4945e-05
10:25970447 A G 0.037075 -9.0773e-06
10:25983382 G A 0.340897 6.7841e-05
10:25984701 G A 0.041519 1.7876e-05
10:25986499 G C 0.933904 1.2917e-05
10:25987141 C T 0.591722 -3.0311e-06
10:25988527 G A 1.552468 5.1747e-07
10:25988830 C A 0.475911 -4.3863e-06
10:25989773 A C 0.540565 6.5539e-06
10:25991698 G A 0.383891 -1.3433e-05
10:25991772 T C 0.783391 -7.5328e-06
10:25995733 G A 0.402464 1.8909e-05
10:25996101 C T 0.440090 -1.6321e-05
10:25998218 G A 0.707500 -3.8219e-05
10:25998924 C T 0.657713 -1.5999e-05
10:25999578 C T 0.486678 1.3888e-05
10:25999826 A G 0.063849 1.5139e-05
10:26002248 A G 0.519234 8.5354e-06
10:26005356 G A 1.597271 -2.6526e-05
10:26017913 G A 1.785213 1.7133e-05
10:26023950 A G 0.774323 -4.1488e-05
10:26024518 T G 0.127215 4.1991e-05
10:26026785 C T 1.406826 -6.4361e-05
10:26028530 C T 1.777182 1.0173e-05
10:26032135 C T 0.345806 8.7225e-06
10:26033058 G A 1.589876 -1.2010e-05
10:26034214 C G 0.307759 -2.4861e-06
10:26034881 C T 0.784427 -8.2866e-06
10:26040885 G A 0.299310 7.4383e-08
10:26043135 C T 0.240500 -5.0603e-06
10:26048553 A G 0.030235 7.2287e-06
10:26049414 C T 0.116634 -6.2048e-06
10:26053070 G A 0.081599 4.1635e-06
10:26053868 C G 0.199192 -3.9788e-05
10:26055390 G A 0.248020 -1.5528e-05
10:26057707 G T 0.819854 -2.0755e-05
10:26061969 C T 0.203347 -4.2329e-05
10:26075081 A G 0.053343 3.4804e-05
10:26084340 G T 0.111307 -8.5694e-06
10:26087273 T C 0.027321 -2.6337e-06
10:26101074 A G 0.031431 -2.0740e-05
10:26101333 T C 0.037884 -2.0337e-06
10:26101453 A G 1.569776 -1.1210e-05
10:26105041 T C 0.073494 -1.9780e-05
10:26106752 T G 0.860162 4.0759e-06
10:26116844 G A 1.130873 -1.4123e-05
10:26117741 A G 0.053574 -1.2313e-05
10:26117821 C T 0.212795 -5.1630e-05
10:26132407 A G 0.250482 -5.2471e-05
10:26132888 G A 0.105456 8.8692e-06
10:26135839 A C 0.048131 4.0586e-06
10:26138377 A G 0.615147 3.0730e-05
10:26139349 C T 0.024207 2.5565e-06
10:26143578 A G 0.196027 -1.2705e-05
10:26147262 G A 0.077815 -2.2726e-05
10:26155769 G A 0.728602 1.3562e-05
10:26157672 G A 0.503310 1.6018e-05
10:26158386 C A 1.108019 3.6067e-05
10:26158422 C A 0.311577 2.0359e-05
10:26158590 G C 1.551638 -5.4764e-06
10:26159516 G T 1.667242 5.4453e-06
10:26164212 A G 0.146043 -2.5040e-05
10:26164407 G A 0.800849 -5.0716e-06
10:26167278 A G 0.314541 4.0269e-05
10:26171945 C T 0.211884 1.9464e-05
10:26172678 G A 0.021582 -5.8271e-07
10:26175646 C T 0.049971 2.6290e-05
10:26183589 A G 0.376024 1.4044e-05
10:26187717 C T 1.888632 2.9158e-06
10:26191720 A G 0.035460 6.9093e-06
10:26196551 A G 0.136074 -1.8496e-05
10:26204385 T C 0.082840 5.7366e-06
10:26206578 A G 0.031754 -1.4325e-06
10:26216597 A G 0.034141 -6.5305e-06
10:26227401 T C 0.142133 -3.5412e-05
10:26254123 T C 0.092574 7.8246e-05
10:26255552 A C 0.140804 -3.1853e-05
10:26274991 A C 0.191240 1.1649e-05
10:26289007 G C 0.051579 2.2235e-05
10:26289146 C T 0.038313 -5.0607e-07
10:26322522 A G 0.177161 8.1471e-06
10:26336357 A G 0.231375 5.0826e-06
10:26339336 C T 0.420646 1.9120e-05
10:26357747 T C 1.100356 -9.0913e-06
10:26357748 A G 1.378043 -1.5525e-05
10:26379129 G A 0.049525 2.6164e-05
10:26379898 T G 0.138468 -1.3502e-05
10:26406062 A G 0.071175 1.8402e-05
10:26416212 A G 0.293330 -9.4118e-06
10:26434455 T G 0.177087 1.0017e-05
10:26439067 C T 1.394692 -1.1705e-05
10:26446181 T C 0.119558 1.4322e-06
10:26446312 A G 1.098024 -5.1881e-06
10:26463052 A C 0.023758 -1.4103e-05
10:26463130 A C 1.150979 -2.3332e-05
10:26463957 T C 0.111225 -2.2604e-05
10:26465552 A G 0.063237 -2.7104e-05
10:26478569 A G 0.163630 -2.3684e-05
10:26483266 C T 0.071233 -4.7116e-05
10:26484441 T G 1.126739 -2.1672e-06
10:26486140 G A 0.109600 -2.1762e-05
10:26487417 T C 0.042243 3.3142e-05
10:26501385 A G 0.026141 -7.8143e-06
10:26505496 G A 0.356397 -6.8391e-06
10:26509176 C T 0.078417 1.7329e-06
10:26509815 A G 0.172963 7.7025e-06
10:26510325 G T 0.061238 -8.3285e-06
10:26515110 A C 0.167190 -1.1200e-05
10:26520487 A G 0.141191 1.7870e-05
10:26525996 T C 1.908966 -5.2464e-06
10:26529361 A G 0.184277 7.0564e-06
10:26531397 A G 0.036789 -3.3856e-06
10:26533310 A G 0.049950 -2.3423e-05
10:26540771 A G 0.567682 -8.6609e-06
10:26545425 A G 0.072681 -3.1288e-05
10:26552819 T G 0.057250 1.2590e-05
10:26556560 A G 0.197050 -1.1249e-05
10:26565673 A G 0.244695 4.6632e-06
10:26565905 T G 0.039380 1.1264e-05
10:26573407 G A 0.112092 6.6019e-06
10:26577585 T C 0.034981 -4.0835e-07
10:26577671 A G 0.360079 -1.8604e-05
10:26597733 C T 0.364631 -2.2322e-05
10:26602896 G A 0.201756 1.2491e-05
10:26612897 A C 0.400186 3.0293e-06
10:26619913 C A 0.077560 2.6665e-06
10:26629906 G A 0.058501 1.7724e-05
10:26630030 A G 0.809780 -1.3547e-05
10:26631401 T C 0.034488 3.9354e-06
10:26631611 T G 0.069254 1.2073e-05
10:26636674 A G 1.088412 -5.6920e-06
10:26661013 G A 0.029310 -9.4016e-06
10:26661078 T C 0.136088 1.2764e-05
10:26668158 A G 0.231868 6.3357e-06
10:26669943 T C 0.564116 -5.0337e-06
10:26670468 T C 0.902898 -9.1534e-07
10:26672199 A G 0.085237 6.5884e-06
10:26672328 A G 0.904084 1.3988e-05
10:26673486 G A 1.476761 8.0439e-06
10:26674518 A G 0.051586 -3.0233e-05
10:26677893 G A 0.237498 1.6674e-05
10:26678091 C T 0.381593 -1.1569e-05
10:26682900 G A 1.085516 -2.7368e-06
10:26688228 G A 0.318237 2.0659e-05
10:26705212 T C 0.118545 -1.3003e-05
10:26709005 G T 1.504054 1.4517e-07
10:26711954 T C 0.318448 -4.3320e-05
10:26722351 A G 0.125076 -2.7934e-05
10:26722663 C T 1.212999 -2.2744e-05
10:26730316 A C 0.541418 -2.3874e-05
10:26733591 G A 0.654252 -4.0916e-06
10:26734587 T C 0.538913 -2.3045e-05
10:26734943 T C 0.120541 -1.7465e-06
10:26741149 T G 1.217371 -1.9042e-05
10:26741654 G A 0.038806 1.8422e-05
10:26747544 G T 0.137363 4.5904e-06
10:26757072 C T 0.044544 1.4164e-05
10:26761243 T C 1.340883 -7.5089e-06
10:26761266 A G 0.029538 -4.0925e-06
10:26770053 A G 0.162491 -1.5759e-05
10:26772431 T C 0.133531 -2.9414e-05
10:26774694 C T 1.480038 -5.8893e-06
10:26781157 T C 0.310445 1.5395e-05
10:26782556 A G 0.184053 -1.3072e-05
10:26790109 C T 0.022214 1.9534e-05
10:26791667 T C 0.033379 1.2870e-05
10:26794604 G A 0.758388 -9.4525e-06
10:26795922 A G 0.245158 4.8981e-05
10:26798050 G T 0.143020 5.8410e-05
10:26798222 A G 0.073786 -2.0269e-07
10:26798463 T C 0.359239 -3.0485e-05
10:26801721 A G 0.099401 -3.6681e-05
10:26802361 T C 0.363325 -2.3728e-05
10:26804638 C T 0.393577 -3.0407e-07
10:26808573 C A 1.361955 -1.8308e-07
10:26809929 C T 0.102749 -6.6474e-06
10:26817335 T C 0.052918 1.7829e-05
10:26818023 T C 0.218377 8.1390e-06
10:26818061 T C 0.090639 -1.7739e-05
10:26821207 C T 0.412562 3.1177e-06
10:26826256 G A 0.846107 1.0423e-05
10:26828898 T C 1.150507 -8.6215e-06
10:26831461 A G 0.086723 -1.3241e-05
10:26834965 A G 0.041515 1.4995e-05
10:26835638 T C 0.021691 -5.0857e-06
10:26839856 G A 0.157796 -3.0302e-05
10:26840288 C A 0.218962 -3.2615e-06
10:26845199 T G 0.527826 -1.3346e-05
10:26850495 G A 0.119531 2.8225e-05
10:26852120 T C 1.946541 7.7813e-06
10:26857439 T C 0.303261 2.7923e-05
10:26858800 T C 0.037983 1.0215e-05
10:26859274 T G 0.276256 -4.0261e-05
10:26864211 C G 0.027916 1.6115e-05
10:26864791 G C 0.022935 -2.2869e-05
10:26866420 A G 0.473850 -5.7769e-05
10:26867713 T C 0.133871 -4.4722e-05
10:26870397 A G 0.785216 1.3446e-05
10:26876804 T C 0.376585 3.7959e-06
10:26878512 C T 0.050943 9.8506e-06
10:26878671 G A 1.316146 -2.4729e-05
10:26881755 T C 0.089640 -1.0784e-05
10:26884399 A G 0.040332 2.2052e-05
10:26887183 C T 0.070288 -2.1476e-05
10:26889823 T C 0.457239 -3.6509e-05
10:26896157 T C 0.098377 3.1252e-05
10:26897395 C T 0.037157 2.0947e-05
10:26899752 C T 0.135684 -2.3431e-05
10:26900228 C T 0.134208 -5.5605e-05
10:26901421 G A 1.005647 -1.4469e-05
10:26901953 T C 0.082847 1.0306e-05
10:26908355 C T 0.904451 -1.2712e-05
10:26910259 C T 0.201307 4.1175e-06
10:26913852 G A 1.163144 -2.5258e-05
10:26918486 C G 0.353962 -1.0835e-05
10:26930810 G A 0.078689 -2.2611e-05
10:26931729 G A 0.659936 2.9044e-05
10:26934867 G A 0.074833 -2.1156e-06
10:26946728 C T 0.198825 -1.9329e-06
10:26954984 A G 1.315769 2.4416e-05
10:26956432 T C 0.854620 2.8512e-05
10:26956697 A G 0.542088 -2.4943e-05
10:26972708 A C 0.102029 1.2447e-05
10:26987139 C T 0.182506 1.0760e-05
10:26987415 T C 1.394852 4.6429e-06
10:26991604 G A 1.330616 -3.6914e-06
10:26993156 A G 1.200222 1.5351e-05
10:26993354 A G 0.036378 -2.3083e-06
10:26995422 T C 0.203575 -1.3376e-05
10:26997427 T C 0.078315 -2.0909e-05
10:26997925 A G 1.201960 1.7024e-05
10:27003433 G A 0.091965 1.2772e-06
10:27005257 A G 0.021925 1.7039e-05
10:27011747 C G 0.093373 1.3218e-05
10:27014467 T G 0.317353 4.7501e-06
10:27016705 A G 0.071784 2.3612e-05
10:27021006 T C 1.699153 2.9132e-06
10:27023882 C T 0.308252 1.1137e-05
10:27024323 A C 0.026145 -1.2266e-05
10:27025659 G A 0.966835 1.0921e-05
10:27028149 G C 0.199141 7.3673e-07
10:27033814 T C 0.137278 -3.6917e-06
10:27034322 C A 0.125450 -3.6652e-05
10:27038608 C T 0.078951 9.9447e-06
10:27039059 G C 0.049046 1.1057e-06
10:27060172 T C 0.090065 -3.9775e-05
10:27062889 G A 0.038139 1.8599e-05
10:27063497 T C 0.136326 9.2784e-06
10:27065976 A G 0.350576 -3.3645e-06
10:27072989 T G 0.832372 4.2247e-06
10:27073441 A G 0.062995 -2.1594e-05
10:27076602 G T 0.081626 1.3348e-05
10:27096524 C T 0.219241 2.9166e-05
10:27099497 C T 0.048553 1.3383e-05
10:27122025 T C 0.042161 -1.3600e-05
10:27125541 A G 1.801219 -2.4285e-06
10:27128017 C T 0.031581 7.3389e-06
10:27134623 G A 0.351117 -3.3102e-06
10:27150262 C T 0.174380 1.4002e-07
10:27153190 A G 0.059415 1.7758e-05
10:27155369 A G 0.301520 -9.6649e-06
10:27157722 T C 0.490023 2.6817e-07
10:27164638 C A 1.225721 -5.7141e-07
10:27182390 T C 1.702016 1.6975e-05
10:27185286 G A 1.527343 -1.3140e-05
10:27192279 C T 1.365416 -1.6847e-05
10:27192534 A G 1.160291 -2.5229e-05
10:27204960 C T 0.049845 -9.7872e-06
10:27210071 G A 0.661476 -1.4732e-05
10:27210569 G A 0.170821 7.6774e-06
10:27210616 G T 0.180418 1.1868e-05
10:27217467 A G 0.045024 -1.3689e-05
10:27218041 G C 0.070574 -4.7206e-06
10:27220668 C T 0.088283 3.3535e-05
10:27222799 C T 0.082493 8.7531e-06
10:27225955 C T 0.028208 2.8757e-05
10:27229540 G A 0.134905 -1.3159e-06
10:27229744 A T 1.099700 -2.6080e-06
10:27252244 T C 0.937623 -1.3966e-05
10:27256860 T G 0.302744 -2.2530e-05
10:27257855 A G 0.023200 2.4101e-05
10:27259075 C G 0.051473 -2.7246e-05
10:27259820 A G 0.095110 -6.9685e-06
10:27261424 A G 0.020011 -1.1967e-05
10:27262443 T C 0.082758 6.3632e-06
10:27269249 G A 0.992442 8.6835e-06
10:27273042 A T 1.575862 6.6840e-06
10:27279119 G T 0.233942 7.1518e-06
10:27287455 G A 0.057420 4.5548e-06
10:27303605 T A 0.274695 -2.0819e-07
10:27317840 T C 0.273767 -6.1593e-06
10:27318371 A G 0.713803 -2.3469e-06
10:27319258 C T 1.507797 1.4685e-05
10:27329659 G A 0.172072 9.2530e-06
10:27351298 A G 0.079308 1.2379e-05
10:27356807 T G 0.122346 5.7432e-06
10:27360466 G A 0.037796 -1.7522e-05
10:27371126 G A 1.287894 9.1870e-06
10:27378207 A G 0.230025 -1.1726e-05
10:27381397 T C 0.035436 4.0427e-06
10:27381491 A G 0.029072 9.0904e-06
10:27385022 T G 0.062785 1.1179e-05
10:27392009 C T 0.330895 -6.2930e-07
10:27392450 C T 0.075411 -1.4730e-05
10:27399420 A G 0.055431 1.1003e-05
10:27405829 G A 0.088759 2.3383e-06
10:27408884 C T 0.133664 -1.3497e-05
10:27409232 T C 0.058470 1.8896e-05
10:27431015 G T 0.253205 -1.0413e-05
10:27434483 A G 0.346561 3.1861e-06
10:27435685 A G 0.070859 2.3289e-05
10:27436566 C T 0.095698 2.4810e-06
10:27443012 G A 0.157510 -1.1587e-05
10:27445598 C T 0.078726 -3.4723e-07
10:27450609 C T 0.042756 -5.5824e-06
10:27459716 A G 0.026389 1.9192e-06
10:27459746 G C 0.096674 2.6883e-06
10:27464600 C T 1.018495 2.2648e-05
10:27465296 A G 1.635437 1.4439e-05
10:27466220 G A 0.126412 -1.8129e-06
10:27467800 G T 0.037684 -7.3000e-06
10:27479855 A G 0.265054 -4.3311e-06
10:27487072 A G 1.360680 2.4180e-07
10:27497191 A G 0.082116 -1.4251e-05
10:27499804 C T 0.058885 5.8312e-06
10:27505557 T C 0.079070 -1.5753e-05
10:27508758 C T 1.048774 -1.0226e-05
10:27510475 G T 0.083200 1.0497e-05
10:27513394 G T 0.058807 5.9055e-06
10:27514875 A G 1.946341 1.6703e-05
10:27516588 A G 1.485131 1.9537e-05
10:27530311 T C 1.488765 1.5884e-05
10:27532986 C T 0.131740 -1.7181e-06
10:27536849 C A 0.042858 1.2539e-05
10:27554985 T C 0.069550 2.5173e-05
10:27560120 T C 1.014687 1.6300e-05
10:27564519 C T 0.066643 -1.2559e-05
10:27574929 C T 0.021987 2.4134e-06
10:27594543 G C 0.059769 -2.0905e-05
10:27596691 T C 0.893552 -4.7269e-06
10:27598509 A G 0.846855 9.5388e-07
10:27599357 G T 0.069343 1.5580e-05
10:27606435 T C 0.114003 -2.2543e-06
10:27620211 G A 0.970813 -3.7496e-05
10:27625269 G A 0.211724 -1.0002e-05
10:27636868 A G 1.102610 -3.9714e-05
10:27642191 G A 0.055975 -1.1563e-06
10:27654517 G T 1.119024 -1.3119e-05
10:27659316 G A 0.146043 3.2686e-06
10:27660284 C T 0.061513 3.0485e-06
10:27663205 T C 0.035872 -1.5216e-05
10:27664796 G A 1.342362 -1.3050e-05
10:27669197 A G 0.079080 1.7613e-07
10:27669655 A G 1.352599 3.1189e-05
10:27671644 C G 1.355445 2.5242e-05
10:27673165 G A 0.165765 -2.2211e-05
10:27675276 T C 0.069836 -1.3833e-05
10:27676134 C T 0.083700 -1.0486e-05
10:27678534 C T 1.357495 2.3723e-05
10:27681428 T C 0.239062 2.0719e-05
10:27682100 T C 0.064569 6.6050e-06
10:27685149 G A 0.064546 -1.3679e-05
10:27687463 G A 0.076680 -9.6926e-06
10:27687775 C T 1.899709 -1.0634e-05
10:27688109 C T 1.355502 2.7056e-05
10:27693836 C A 0.780490 2.4243e-05
10:27695285 A G 0.064573 9.5477e-06
10:27699257 T C 0.065430 2.0140e-05
10:27702725 G A 0.460761 -3.5091e-05
10:27703356 A G 0.049260 -1.0025e-05
10:27713723 A G 0.101933 2.4823e-05
10:27716836 T C 0.107941 1.3398e-05
10:27718539 T C 0.595996 1.7683e-05
10:27719833 C T 0.023591 5.9615e-07
10:27734720 G A 0.068914 -1.0336e-05
10:27737235 T G 0.482836 -3.5564e-05
10:27739477 A C 0.045503 -2.4632e-05
10:27749576 C T 0.044181 -4.5908e-06
10:27751896 A G 1.767112 -8.2689e-06
10:27769750 G A 0.118300 -4.7869e-05
10:27774832 G T 0.069309 -3.3552e-06
10:27775851 C T 1.156048 3.1760e-05
10:27775914 T C 0.071678 3.7980e-05
10:27781437 A C 0.021181 -1.7883e-05
10:27784239 C T 0.071648 -1.2699e-05
10:27784999 T C 0.515597 -4.6396e-05
10:27787823 T C 0.045850 1.8680e-05
10:27789552 G A 0.032784 2.4089e-05
10:27795153 T G 0.128408 1.5309e-06
10:27795847 C T 0.137999 2.4571e-05
10:27801608 A G 1.002302 2.0663e-05
10:27813230 A G 0.064797 2.5427e-06
10:27820742 G C 0.673964 -3.7619e-05
10:27824082 G A 0.093689 -2.2280e-05
10:27830433 A G 1.007214 2.2516e-05
10:27836034 C T 0.316313 9.9115e-06
10:27839311 A G 0.078675 1.7855e-05
10:27839999 G A 0.026876 2.2818e-05
10:27855265 A G 0.128286 -3.8744e-06
10:27860019 C T 1.071406 -4.2317e-05
10:27873733 G A 0.434538 -8.9739e-06
10:27882825 A G 1.011236 2.7362e-05
10:27883545 G A 0.151635 1.0712e-05
10:27887454 G T 0.103011 1.3341e-06
10:27895339 T G 0.120870 -1.1691e-05
10:27901434 A G 0.515637 6.0287e-05
10:27902538 T C 0.020426 6.3040e-06
10:27905211 T C 0.026491 7.9085e-06
10:27908790 C T 1.785566 4.0281e-05
10:27926193 G A 0.746451 -7.0506e-06
10:27926792 A G 0.175407 -2.5180e-06
10:27959563 C T 1.508756 1.4513e-05
10:27960822 T C 1.662867 6.9842e-06
10:27968343 T C 0.548939 3.4463e-06
10:27968383 C T 0.900875 2.6609e-06
10:27969032 A G 1.802273 -3.9856e-06
10:27974188 T C 0.059035 -5.6197e-06
10:27974779 A G 1.906586 -2.2820e-05
10:27981274 C T 0.529308 3.7874e-05
10:27982296 A G 1.627621 -6.4826e-07
10:27982634 C A 0.048192 1.7059e-05
10:27984152 T A 0.079495 1.5691e-05
10:27985230 C G 0.031680 -2.2537e-05
10:27992837 A G 0.058463 -1.0109e-05
10:28003207 A G 0.028504 3.4537e-06
10:28007368 G A 0.025482 1.8251e-05
10:28023688 T C 0.027875 3.7348e-06
10:28024177 T C 0.026189 -5.8376e-07
10:28025771 T C 0.170049 -5.8183e-06
10:28030094 A C 1.607314 6.2765e-06
10:28035796 C T 1.837064 1.8919e-06
10:28051605 G T 0.069815 1.1373e-05
10:28064920 T C 0.075636 9.0321e-06
10:28076404 A G 0.103525 6.1456e-06
10:28096754 A G 1.651093 1.0879e-05
10:28099214 A G 0.110940 2.9844e-05
10:28109090 A C 0.033804 1.0715e-05
10:28109350 C G 0.479372 -6.1706e-07
10:28116647 T C 0.125552 6.0238e-06
10:28116822 G C 0.080287 -7.4309e-06
10:28121023 C T 0.330041 8.1684e-06
10:28133687 T C 1.393771 -1.4286e-06
10:28167091 T G 0.037718 1.3333e-05
10:28182497 A G 1.391762 -8.1104e-06
10:28184600 C T 0.117930 -2.5470e-05
10:28184617 A G 0.050059 4.4723e-06
10:28201745 A G 0.022497 2.0387e-06
10:28216167 T C 0.143490 2.1538e-05
10:28224075 A G 0.037350 1.2437e-05
10:28226825 A G 0.392278 -4.1352e-05
10:28228865 G A 1.050943 7.5878e-08
10:28236846 G A 0.150847 -5.0470e-07
10:28238666 A G 0.031754 3.0225e-06
10:28243957 A G 0.034104 5.9445e-06
10:28245420 G A 0.912907 -9.9972e-06
10:28260151 G A 0.112942 7.2063e-06
10:28260543 G A 0.254667 -1.1157e-05
10:28274362 A C 0.503979 2.2588e-06
10:28278287 T G 0.255877 -2.4075e-05
10:28290226 T C 0.112793 7.7754e-06
10:28295760 C A 0.250798 4.6452e-05
10:28297164 A G 0.033546 3.1536e-06
10:28297248 T C 0.617411 3.6389e-05
10:28297288 A C 0.095702 -3.0752e-06
10:28298726 A C 0.678506 3.0702e-05
10:28299147 A G 0.029912 3.5744e-06
10:28302843 G A 0.246963 2.2132e-05
10:28305685 G A 0.283722 7.6316e-06
10:28307856 T C 0.044653 -1.7846e-06
10:28309447 T C 0.029939 -4.9943e-06
10:28311172 G A 0.576940 -3.1728e-06
10:28312848 A G 1.165667 -3.7060e-05
10:28312990 C T 0.438424 -1.6517e-05
10:28314957 T C 0.363064 -2.7940e-05
10:28315205 C T 0.028840 2.5727e-05
10:28323086 A G 0.115958 3.8843e-06
10:28323804 T G 0.022520 1.7618e-05
10:28338370 T G 0.338197 -2.0220e-05
10:28342633 A G 0.089191 2.6143e-06
10:28348217 T C 0.428371 4.2197e-06
10:28355450 T C 0.121622 3.5141e-05
10:28356917 C T 0.067242 -9.2682e-06
10:28366123 A G 0.157782 -3.6964e-06
10:28370118 C G 0.034416 3.8252e-07
10:28378758 C T 1.750977 1.6880e-05
10:28379541 C T 0.055604 -9.2682e-07
10:28382933 C A 1.302917 -4.5052e-06
10:28383431 C T 0.086784 -5.3009e-06
10:28399501 G A 0.104963 -7.8072e-06
10:28408383 T C 0.237498 -1.2192e-05
10:28412379 G A 0.056498 2.5607e-05
10:28412897 C A 0.025679 4.4014e-07
10:28420620 T C 0.020083 2.8935e-06
10:28422708 T C 0.884107 3.5946e-05
10:28436255 C T 0.070805 -2.9556e-06
10:28443326 C G 1.963720 -1.2349e-05
10:28446352 A G 0.025203 1.0824e-05
10:28447337 C T 0.102046 1.4310e-05
10:28453354 C T 1.509399 1.6427e-05
10:28454987 T C 0.169573 -9.8091e-06
10:28455043 A G 0.243335 -1.6112e-05
10:28458030 C T 0.152985 1.5252e-06
10:28459853 C T 1.280649 1.0244e-05
10:28498561 A G 0.324363 3.5794e-06
10:28501345 C T 0.609459 1.3812e-05
10:28504944 C T 0.093529 8.9751e-06
10:28507488 A C 0.048930 2.9315e-05
10:28521328 C T 0.652497 -1.8737e-05
10:28533942 C T 0.278564 -7.6831e-06
10:28536136 C A 0.173238 1.2164e-05
10:28537861 C T 0.065379 -7.6346e-06
10:28540615 G A 0.031928 1.7597e-05
10:28544794 C T 0.069747 -2.0663e-05
10:28560451 C T 0.303169 -1.4231e-06
10:28573064 C T 0.269929 -6.0119e-06
10:28577029 A C 0.041362 1.0693e-05
10:28578743 G T 0.147535 1.7877e-05
10:28584670 T C 0.113404 1.8388e-05
10:28600229 C T 0.633985 1.5859e-05
10:28611563 T C 0.583597 1.3382e-05
10:28615756 G A 0.318574 -4.3505e-06
10:28619487 C T 0.371893 -8.7570e-07
10:28628417 C G 1.205339 -2.8540e-05
10:28636719 C A 0.468635 -1.5325e-05
10:28639207 T C 0.647704 -3.2168e-06
10:28646703 C G 0.070608 -1.8014e-05
10:28647270 A C 0.033699 1.7034e-05
10:28648001 T C 0.141269 -1.1299e-05
10:28649384 A G 0.564197 4.5210e-06
10:28651538 A G 0.349879 -1.7048e-07
10:28652892 A G 0.704719 -4.7050e-06
10:28656402 A G 0.033607 1.9146e-05
10:28658275 A G 0.388321 -2.2512e-05
10:28659440 G C 0.705096 8.2120e-06
10:28661748 G A 0.175710 -1.5475e-05
10:28661816 T C 0.137499 8.4093e-06
10:28665418 C T 0.440566 2.2751e-05
10:28668231 G C 0.224708 -7.0518e-06
10:28671644 C T 0.214247 -9.0334e-06
10:28672643 G A 0.225928 -9.1839e-06
10:28685674 T C 0.960314 -1.2193e-05
10:28687184 T C 0.245936 -8.6714e-06
10:28693021 A G 0.151486 4.3651e-06
10:28699067 G A 0.921053 -1.5743e-05
10:28699937 G C 0.090371 1.9397e-05
10:28704428 C T 0.166149 -1.6379e-05
10:28707208 A G 0.286819 -1.4091e-06
10:28707325 G A 0.913301 -3.2786e-05
10:28714813 C T 0.469420 2.0567e-05
10:28721147 A G 0.067011 -2.9292e-06
10:28724329 G A 0.028559 3.9362e-05
10:28730749 A G 0.026859 -8.0726e-06
10:28737630 T C 0.041009 -1.4915e-05
10:28738441 T C 0.105881 -1.5132e-05
10:28740402 G A 0.513088 1.4229e-05
10:28748532 C T 1.614549 -7.5938e-06
10:28752106 C T 0.880044 -2.4855e-05
10:28752942 A C 0.202167 8.3639e-06
10:28756016 A G 0.047873 -3.8234e-06
10:28768350 T C 0.561844 -2.2446e-05
10:28769698 T C 1.022089 1.7756e-05
10:28775881 T C 0.226003 1.7541e-05
10:28776864 G T 1.053489 -1.2240e-05
10:28793239 G A 1.539188 -2.5698e-06
10:28795375 A C 0.038986 -1.1057e-05
10:28799026 T C 0.071134 -1.5581e-06
10:28800430 T C 1.866829 4.2223e-06
10:28800848 C T 0.045949 2.8847e-05
10:28801030 G A 0.533004 9.0685e-06
10:28819406 A G 0.985017 -5.6442e-06
10:28821089 A G 1.001275 -3.6117e-06
10:28831564 C T 0.058266 2.9601e-05
10:28833158 C T 0.083999 -1.3543e-06
10:28838572 C T 1.663543 -1.4629e-06
10:28847077 G A 0.530695 1.1835e-05
10:28866708 G A 0.128044 -1.5156e-05
10:28874531 A G 1.602102 -6.2538e-06
10:28880160 G A 0.515926 -1.1127e-05
10:28901629 C G 0.030738 4.0744e-06
10:28904572 G A 0.036555 -4.1342e-05
10:28912412 G A 0.554008 -4.7691e-06
10:28913590 C T 0.039812 -5.9260e-06
10:28913603 G A 1.596822 -7.8592e-06
10:28917348 T C 0.029524 4.2534e-06
10:28933757 T C 1.600738 -5.4224e-06
10:28939784 T C 0.041389 -1.2433e-05
10:28940386 T G 0.309792 -9.6513e-06
10:28941056 T C 1.215617 6.7016e-06
10:28954547 A G 0.038653 -5.1337e-05
10:28965790 C A 0.069720 3.9594e-05
10:28967335 C T 0.245552 2.9803e-05
10:28972617 G T 0.048706 -1.6689e-05
10:28974123 T C 0.071808 -2.1871e-06
10:28977010 T C 0.554246 -1.9553e-05
10:28978553 A G 0.150745 1.0711e-05
10:28991219 C G 0.297471 -1.1055e-05
10:28994376 C T 0.643070 3.1721e-05
10:28995009 C T 0.139627 3.4600e-06
10:28996853 G A 0.031255 4.3989e-07
10:28998166 A G 0.075337 -1.4875e-05
10:28999510 A G 0.081966 -9.6096e-06
10:29005257 T G 0.733406 3.8518e-05
10:29005814 T C 0.046013 1.1124e-05
10:29011821 T C 0.886986 4.1054e-05
10:29013251 A G 0.309683 -2.8312e-05
10:29015065 A G 0.899304 -1.1528e-05
10:29016275 C A 1.190176 -4.6024e-06
10:29016367 G A 0.061904 -4.9652e-07
10:29017361 A T 0.030544 3.5571e-06
10:29017573 T C 1.594724 9.2933e-06
10:29019372 C T 0.114676 -1.0693e-05
10:29023050 G A 0.051654 -4.1329e-05
10:29027702 G A 0.379859 -1.2925e-04
10:29032706 T C 0.414455 -7.9424e-06
10:29034954 A G 0.908817 4.0918e-05
10:29040176 A G 0.378159 2.4190e-06
10:29050284 C T 1.377547 -2.3512e-06
10:29061776 G A 0.072569 -3.6007e-05
10:29061863 G A 0.212863 -9.9683e-07
10:29067529 A C 0.581489 -3.8402e-08
10:29074039 G A 0.678805 -2.4224e-05
10:29078244 G C 0.263826 -2.9258e-05
10:29083847 A G 0.176672 2.0278e-05
10:29086404 A C 0.286146 -8.0302e-06
10:29091034 T C 0.035297 -2.0600e-05
10:29091274 A G 1.162321 6.9146e-06
10:29098161 C T 0.229318 -2.2571e-05
10:29101998 A T 1.486239 3.4046e-06
10:29110097 C T 0.173167 -2.2779e-05
10:29110316 C T 1.441192 -5.9348e-08
10:29112165 G T 0.100852 9.9635e-06
10:29115095 C A 1.783883 6.4463e-05
10:29115340 T C 1.557153 4.5674e-05
10:29124334 G T 0.023904 3.4033e-06
10:29128437 G A 0.095338 -6.1149e-06
10:29130586 C T 1.589675 4.0592e-05
10:29136175 T C 0.041488 2.3350e-05
10:29136734 T C 0.038612 1.8435e-05
10:29137232 T C 0.032190 -7.1760e-06
10:29146476 T C 0.040115 -1.4202e-05
10:29148624 T C 1.714615 -3.8022e-06
10:29156072 G A 0.111361 -6.1459e-06
10:29161054 A G 0.133402 7.9868e-06
10:29161763 C A 1.782473 2.0671e-06
10:29169492 C T 1.642403 1.0747e-05
10:29178725 T C 0.715625 1.8686e-05
10:29179243 C T 0.135357 2.7981e-05
10:29180308 C T 0.461370 1.3684e-05
10:29181155 A G 0.036385 9.1762e-06
10:29186293 A C 0.664519 6.4533e-07
10:29186652 T C 0.039588 -9.3860e-06
10:29193015 C T 1.224436 1.2015e-05
10:29193826 G A 0.414180 9.2942e-06
10:29193879 G A 0.078689 1.9522e-05
10:29194332 G A 0.175546 -1.4729e-05
10:29201276 A G 0.020491 1.8393e-05
10:29204907 T G 1.797221 -2.7788e-05
10:29205665 G A 0.465130 -1.7032e-05
10:29206754 T C 0.069193 -1.9984e-05
10:29206965 C T 0.146903 1.7100e-06
10:29214609 A G 0.309146 1.0022e-05
10:29217299 A C 0.096082 2.8425e-05
10:29222286 G A 0.036263 -2.1850e-05
10:29237462 G A 0.308340 1.4678e-05
10:29244611 G A 0.047064 -1.2465e-05
10:29247864 T C 0.756892 -1.4978e-05
10:29251086 T C 0.054900 2.0792e-05
10:29256207 G A 0.811391 6.3536e-06
10:29259450 A G 0.370904 -8.4829e-06
10:29259886 T C 0.249965 2.2376e-05
10:29260667 A G 1.197547 -1.4731e-05
10:29264684 T G 0.082344 2.1982e-05
10:29270771 A G 0.086257 8.0430e-06
10:29275719 C T 0.915487 2.0248e-07
10:29276863 C T 0.746499 -1.1099e-05
10:29277762 A G 0.200525 1.9614e-06
10:29280623 A G 0.105085 -2.1034e-05
10:29284251 A G 0.033570 -3.1756e-06
10:29285853 T C 0.064359 1.7321e-05
10:29289031 T C 1.104395 -4.6915e-06
10:29289127 A G 0.074126 2.2053e-05
10:29291898 T A 0.982267 2.5423e-05
10:29296412 T C 1.815577 4.7915e-05
10:29296428 T C 0.098860 1.6146e-05
10:29296790 A G 0.055903 2.2638e-05
10:29300280 G A 1.710719 1.2464e-05
10:29302946 A G 1.435300 6.7678e-05
10:29308535 G A 0.050232 4.8189e-06
10:29308658 A G 0.077713 -2.2703e-05
10:29308739 A G 0.170936 -5.8994e-05
10:29314775 C T 0.028695 -2.2351e-06
10:29315162 A G 0.125640 -8.9970e-05
10:29316021 A G 0.226384 -1.1265e-05
10:29316027 G A 0.075439 4.9208e-07
10:29318346 A G 0.084448 -5.6062e-06
10:29319519 C T 0.979533 1.0803e-05
10:29319680 C G 0.074816 -1.5672e-05
10:29320247 C T 0.090224 -1.2086e-05
10:29322359 A G 0.657135 -8.1978e-06
10:29323568 C T 0.551288 -3.2951e-06
10:29327246 C T 0.169128 -1.5077e-07
10:29327405 A G 1.469050 -8.0633e-06
10:29330081 C T 0.068819 -2.8612e-06
10:29332413 G A 0.077999 -6.5143e-07
10:29334296 A C 0.113285 -4.6479e-06
10:29334874 A G 0.020909 3.0429e-05
10:29337888 G A 0.059555 3.3883e-06
10:29339688 A G 1.965325 -3.1867e-06
10:29343825 T C 1.829084 -2.1638e-05
10:29345673 A C 0.297185 -1.4815e-08
10:29349540 G A 0.150612 -5.7451e-06
10:29353384 C T 0.265649 1.2645e-05
10:29357200 C T 0.039006 1.2095e-05
10:29364393 A G 0.244770 9.3415e-07
10:29364774 G A 0.027542 3.0922e-06
10:29366300 T C 1.298416 1.1717e-05
10:29370208 G A 0.276899 -1.4520e-05
10:29370326 A G 0.055924 -2.6160e-06
10:29370430 C T 1.927859 1.6239e-05
10:29378284 C A 1.305399 1.1239e-05
10:29389273 A G 0.806553 7.2885e-06
10:29391401 A G 0.085927 -9.0796e-06
10:29392499 T C 0.249690 4.3249e-06
10:29392580 T C 1.505237 2.2224e-06
10:29397818 T C 0.052881 1.4071e-05
10:29398695 T C 0.065232 -4.7460e-06
10:29399300 G A 0.216728 8.8187e-06
10:29400098 T G 0.020372 -4.4780e-06
10:29400371 T G 0.073433 -4.5668e-06
10:29405002 G T 0.220587 -2.7421e-05
10:29405545 T G 0.038081 1.1280e-05
10:29409192 T C 0.515287 -1.4813e-05
10:29420405 T C 0.865394 -2.0072e-06
10:29424338 G A 0.282318 -8.9068e-06
10:29427241 A G 0.280482 -1.2357e-05
10:29431839 T C 0.036915 6.5745e-06
10:29434216 G A 1.321253 -1.0424e-05
10:29437974 A G 0.993289 -2.3941e-05
10:29439429 G A 0.058416 6.4481e-06
10:29440503 A C 0.128017 -2.7658e-05
10:29440837 G T 0.168686 8.5444e-06
10:29441518 A G 0.133844 -2.9904e-05
10:29441776 C T 0.037517 9.5828e-06
10:29446722 G A 0.241510 6.8558e-05
10:29448724 G A 0.915885 -2.6871e-05
10:29449051 C T 0.422020 3.0809e-05
10:29449129 C A 1.457827 -1.5587e-06
10:29449253 A G 0.198393 9.8325e-06
10:29457157 A G 0.253334 7.8311e-06
10:29459299 G A 0.105201 3.2009e-07
10:29459459 A G 1.739132 3.7517e-05
10:29460703 A G 0.039078 -5.8402e-06
10:29461164 C T 0.167897 -8.5133e-06
10:29462529 A G 1.710135 2.2513e-05
10:29462562 G A 0.261429 3.8715e-05
10:29463251 G A 0.210031 -2.4832e-05
10:29463413 T G 0.079457 2.0689e-05
10:29465241 A C 0.072165 -8.6709e-06
10:29466415 G C 0.073239 -7.7413e-06
10:29467377 C T 1.458276 1.8735e-05
10:29468543 A G 0.107751 -3.6851e-06
10:29481569 A G 0.078424 6.1183e-06
10:29481588 G A 0.187344 -4.9194e-06
10:29485536 A G 0.191335 -2.1041e-05
10:29489709 C T 0.451245 -5.0316e-05
10:29490357 A G 0.282981 -2.0995e-05
10:29490709 T G 0.059956 8.7593e-06
10:29492089 T G 0.026349 -5.9825e-06
10:29493568 G T 0.648720 8.4459e-06
10:29496790 C T 0.706024 2.3695e-05
10:29500010 T C 0.116937 -2.4913e-05
10:29500084 C T 1.534836 2.3846e-05
10:29507790 T C 0.232269 -5.3664e-06
10:29509782 G T 0.215358 -1.8806e-05
10:29516331 T C 0.073395 -4.7586e-05
10:29520034 C A 0.283895 -2.7904e-05
10:29520489 A G 0.217140 -7.4267e-06
10:29520837 T C 0.097463 -2.2109e-06
10:29523397 G A 0.097544 2.0011e-05
10:29523746 T G 0.262123 2.3571e-06
10:29525659 A G 0.150398 -1.9361e-05
10:29527059 C T 1.633557 1.7672e-05
10:29528060 G C 0.327736 4.0428e-05
10:29529138 G A 0.254072 3.1142e-05
10:29531776 C A 0.052585 -1.0906e-05
10:29540207 G T 0.656479 -1.5729e-05
10:29548285 C T 0.142096 -8.6531e-06
10:29548450 G A 1.938817 -9.0617e-08
10:29548764 G A 0.022629 -1.2713e-05
10:29550295 A G 0.064406 2.2491e-05
10:29556353 C T 0.054819 1.8398e-05
10:29556800 C A 0.097476 2.8074e-05
10:29557959 T G 0.070873 1.1454e-05
10:29558509 G A 1.054717 -1.3924e-05
10:29562611 C T 0.127337 -1.9513e-05
10:29562883 A C 0.020960 1.6715e-05
10:29569236 C T 0.042583 3.2212e-06
10:29569927 G A 0.308860 -3.0597e-05
10:29575412 G A 0.772273 -2.8750e-05
10:29578709 C A 1.210667 3.3925e-05
10:29578862 G A 0.071716 1.4389e-06
10:29579324 T C 0.029170 -1.0754e-05
10:29579420 T C 0.979591 6.7261e-06
10:29580044 C T 0.405160 -1.2939e-05
10:29581493 C A 0.427242 -3.4205e-06
10:29581998 G T 0.285527 -4.2126e-05
10:29582447 A G 0.150860 -2.9612e-07
10:29584291 C T 0.870191 1.6943e-05
10:29587578 C G 0.385873 6.3888e-06
10:29587602 A G 0.401811 -1.0554e-06
10:29590406 C A 0.559815 -1.8609e-06
10:29591453 G A 0.090561 1.5787e-05
10:29593503 G A 0.052962 3.4640e-06
10:29599972 A G 0.109583 6.3231e-06
10:29601222 A C 0.109403 8.9287e-06
10:29609271 C A 0.420657 -1.0029e-05
10:29612894 T G 0.047271 -8.1159e-06
10:29614793 T A 0.134276 1.8816e-05
10:29618997 A G 0.339622 8.6674e-06
10:29628552 A G 0.222297 -1.7199e-05
10:29632700 C T 0.104001 -1.2134e-05
10:29635671 T C 0.429547 5.2123e-07
10:29642160 A G 0.678975 3.8153e-07
10:29642470 G A 0.077288 -4.3536e-05
10:29657273 G T 1.487973 -2.0064e-05
10:29658541 C T 0.033111 3.7164e-06
10:29661219 T C 0.202184 -1.5077e-05
10:29665650 T C 0.056298 9.3454e-06
10:29666746 C T 0.853597 -2.1252e-06
10:29670533 C A 0.857673 -1.3603e-05
10:29673366 G T 0.066623 -1.6950e-05
10:29676601 G A 0.088297 1.5706e-05
10:29679179 C T 1.532939 1.3547e-05
10:29680754 T G 0.145699 -2.2095e-06
10:29685992 C T 0.891515 2.9179e-06
10:29697927 A G 0.253226 1.8104e-05
10:29703777 G A 0.031329 -7.1680e-06
10:29712797 G A 0.108390 5.7571e-06
10:29714120 G A 0.178022 -1.6602e-05
10:29714135 A C 0.091465 2.6218e-06
10:29739681 C T 0.878987 5.4404e-06
10:29748350 C A 0.179643 -1.5942e-05
10:29751086 A G 0.065416 1.0999e-05
10:29751703 T C 0.043936 1.2795e-05
10:29764362 A G 0.518442 -3.1062e-05
10:29764408 T G 0.730768 2.4065e-06
10:29764575 C T 0.460479 -1.3834e-05
10:29769589 T C 0.155797 1.4094e-05
10:29770551 G A 0.270551 2.2456e-05
10:29779914 T C 0.073402 -5.6162e-06
10:29789094 G A 0.323126 -6.5539e-07
10:29801659 A G 0.170838 -1.6459e-05
10:29804245 A G 0.819269 2.3962e-05
10:29812113 C A 0.085669 2.6097e-05
10:29812422 A C 0.170742 -1.5521e-05
10:29822032 T C 1.961188 -1.4477e-05
10:29822159 C T 0.877164 2.9171e-06
10:29824780 C G 0.144730 -9.7120e-06
10:29831140 G T 0.041128 7.2958e-06
10:29835016 C A 0.104888 -4.2199e-06
10:29837450 T C 0.841510 9.0443e-06
10:29841847 A G 0.520778 1.3596e-05
10:29845117 T G 0.168349 1.3374e-05
10:29850081 G A 0.958679 1.8837e-05
10:29855695 A G 0.145512 2.4872e-05
10:29865286 G T 0.173065 1.3616e-05
10:29869491 A G 0.028123 -3.8020e-07
10:29870036 C T 0.233887 2.6647e-06
10:29874633 A G 0.567947 1.2762e-05
10:29881403 T C 0.036147 1.0647e-05
10:29881649 C T 0.431393 -1.0153e-05
10:29889620 C A 0.061323 -4.3326e-05
10:29889702 C T 0.984123 8.6818e-06
10:29890036 C A 0.048332 -7.7099e-06
10:29895268 T C 0.697627 1.8572e-06
10:29896243 A G 1.331061 4.8469e-07
10:29896899 C T 0.839168 -6.8496e-06
10:29900664 A G 0.321443 1.6413e-08
10:29905424 G A 0.202905 4.8814e-06
10:29910399 A G 0.126643 2.1219e-06
10:29922368 C T 0.046040 5.3126e-06
10:29929783 T C 0.050535 -2.3040e-05
10:29932458 A G 0.073919 -1.8079e-05
10:29932841 T C 0.854661 8.4165e-07
10:29935967 G A 0.296009 8.5447e-06
10:29938853 A G 0.084642 7.7067e-06
10:29940621 G A 0.083313 3.2225e-05
10:29946190 T C 0.025159 1.5811e-05
10:29946299 C T 0.100652 1.6513e-05
10:29947754 A G 0.344538 5.5604e-06
10:29952227 T C 0.021375 1.5890e-05
10:29956221 G A 0.358739 -2.1808e-06
10:29959765 T G 1.368799 3.5725e-06
10:29966261 T G 0.043202 1.2495e-05
10:29967646 C T 0.557918 -2.7941e-05
10:29981273 A G 0.034576 6.1302e-06
10:29988568 A G 0.951287 -8.0545e-05
10:29990117 T C 0.032801 7.4857e-06
10:29991160 C G 0.138179 -3.9482e-05
10:29992043 G A 0.396321 8.3378e-06
10:30000844 G T 0.484427 -4.5820e-05
10:30001730 C T 0.093186 8.8724e-06
10:30003223 G T 0.403107 -3.1379e-05
10:30007597 G A 0.216120 1.7205e-06
10:30008362 G A 0.047292 -6.9276e-06
10:30008663 C T 0.597141 6.9026e-06
10:30012843 C T 0.187745 3.8388e-05
10:30014723 A G 1.550173 2.1476e-05
10:30017009 G A 0.894123 -1.6257e-05
10:30018212 T C 0.034729 -1.5684e-06
10:30019507 A C 0.461155 1.3563e-05
10:30020168 C T 0.097021 3.8220e-06
10:30023725 C T 0.508199 -3.7205e-05
10:30024725 T C 0.054870 -1.2241e-06
10:30041067 A C 0.241816 -1.1034e-05
10:30041106 C T 1.583457 1.1077e-05
10:30041303 A G 0.062938 -1.1782e-05
10:30044737 C A 0.033226 -2.0123e-06
10:30054922 G A 0.039292 2.4643e-06
10:30066839 T C 0.035266 -2.1549e-05
10:30072345 T C 0.052357 1.4484e-05
10:30074393 C G 1.941792 1.6611e-05
10:30076469 G T 1.089851 -6.4567e-06
10:30086144 T C 0.344055 9.2892e-06
10:30088333 G A 1.437928 1.1940e-06
10:30094414 A C 0.635366 -1.5433e-05
10:30096628 G A 0.952668 6.5145e-06
10:30099040 C T 0.930633 1.2465e-05
10:30099114 C T 1.392132 2.8436e-05
10:30099726 T C 0.044942 2.5196e-06
10:30101219 A C 0.344188 2.0883e-05
10:30102178 C T 1.045139 -9.2447e-07
10:30109015 G A 0.121000 1.6266e-05
10:30117425 T C 0.210099 3.0267e-06
10:30119423 A G 0.901844 2.5508e-05
10:30130789 C T 0.034930 8.0521e-06
10:30138371 G A 0.026454 -4.3461e-06
10:30142675 T G 0.088742 -3.1429e-07
10:30143168 C T 0.164215 -3.4241e-06
10:30149457 A G 0.262147 -1.2748e-05
10:30153534 T C 0.942319 3.9005e-05
10:30162275 T C 0.135194 1.0643e-04
10:30162423 G A 1.374994 3.6382e-05
10:30164762 C T 0.775360 -2.3032e-05
10:30166547 A G 1.177223 1.1565e-05
10:30166908 A G 0.158860 -2.7973e-05
10:30168051 C G 0.197074 -6.8631e-06
10:30169497 C T 0.024662 -4.5600e-06
10:30170992 C T 0.399459 -8.2666e-07
10:30171124 T C 0.078254 3.5889e-06
10:30172754 C T 0.747879 7.8006e-06
10:30175730 G A 0.307273 5.4999e-05
10:30176186 G A 0.034063 -9.9083e-07
10:30177888 C T 1.154770 7.3613e-06
10:30180967 C T 0.034233 -6.5432e-06
10:30182960 C T 0.573084 -2.6155e-05
10:30185085 T G 0.066779 -3.8496e-05
10:30188048 A C 0.604686 -2.5576e-05
10:30190956 C A 0.501130 6.2198e-05
10:30191526 C T 0.037259 2.2971e-05
10:30195766 A G 0.104283 -1.5302e-05
10:30195851 G A 0.062887 -3.1889e-05
10:30197067 G A 0.089259 -4.1629e-06
10:30199717 A C 1.457392 -6.6060e-05
10:30207685 C T 1.430499 -2.6603e-05
10:30209085 C T 0.034981 1.7677e-05
10:30212034 T C 0.388216 -1.7497e-05
10:30212062 T C 0.133807 5.0212e-06
10:30213497 C T 1.111579 8.5223e-07
10:30217476 T C 0.082293 1.7185e-05
10:30217515 T C 1.499125 -1.3561e-05
10:30218346 C A 0.236910 1.1085e-05
10:30220870 A G 0.084200 -1.3085e-05
10:30223270 A G 0.987111 -5.4160e-06
10:30223860 G A 0.858343 -1.2041e-05
10:30229069 T C 0.383864 -8.1918e-06
10:30233296 C T 0.544791 2.7524e-05
10:30234930 T C 0.210945 2.2204e-05
10:30238837 C G 0.679410 -5.7107e-06
10:30241018 A G 0.971870 1.0719e-05
10:30246742 A G 0.174880 5.2300e-06
10:30247590 A G 0.076547 7.5702e-06
10:30254704 A G 0.974522 1.1649e-05
10:30263372 C T 0.277806 2.2884e-05
10:30265882 A G 0.037847 -1.3587e-05
10:30266826 C T 0.831957 4.7399e-06
10:30270408 C T 0.903673 3.2654e-06
10:30278457 G C 0.057773 1.6203e-05
10:30279243 C T 0.025709 2.6980e-06
10:30280247 A G 0.889506 -2.3759e-06
10:30284284 T C 0.126208 -8.9506e-06
10:30285705 C G 0.098812 4.9321e-06
10:30286263 C T 0.196010 1.0270e-06
10:30286305 T C 0.027137 -2.0841e-06
10:30291454 C T 0.068092 -3.6621e-05
10:30292597 T C 0.934594 -1.0068e-04
10:30295538 G A 0.112436 3.1463e-07
10:30297270 A G 0.092785 4.6594e-06
10:30297301 C T 0.217633 1.0589e-05
10:30300079 A G 0.836067 -9.6139e-05
10:30303271 C T 0.023068 9.9741e-06
10:30303933 G T 0.077091 1.3906e-06
10:30304918 T C 0.746975 -9.9904e-05
10:30311507 A C 0.769638 -8.6674e-05
10:30316072 G C 0.865520 1.0892e-04
10:30316208 C T 0.846053 -6.2355e-05
10:30322052 C A 0.084288 4.7114e-06
10:30323699 T C 0.071240 2.7328e-06
10:30324868 T C 0.059643 8.4699e-06
10:30325539 T C 0.084312 1.0140e-05
10:30326543 A G 0.034382 -1.0264e-05
10:30328846 T G 0.032254 -2.2359e-05
10:30329759 G A 1.938654 -3.2055e-05
10:30335122 C T 0.861631 1.0611e-04
10:30335354 T C 1.805918 4.0094e-06
10:30336672 T C 0.082643 -2.4697e-05
10:30341613 T C 0.630222 -3.9341e-05
10:30344067 T C 0.032295 2.6879e-06
10:30350625 A C 0.070036 1.7141e-05
10:30351150 C T 0.988811 1.9386e-05
10:30351203 G A 1.952878 -1.5221e-05
10:30355193 G A 1.730353 1.9571e-07
10:30361124 G A 0.520465 -3.1157e-05
10:30364563 A G 0.072736 -2.4182e-05
10:30367609 A G 0.030184 2.2024e-05
10:30373683 G A 0.181146 6.7536e-05
10:30377385 C G 0.685418 -1.3615e-05
10:30400396 C T 0.102692 -2.7271e-06
10:30405648 C T 0.719770 -1.6514e-05
10:30406893 T C 0.021545 -3.3168e-05
10:30408814 A G 0.640530 -5.1361e-06
10:30410738 T G 0.029701 -1.4233e-06
10:30413109 G A 0.116577 4.1573e-06
10:30424666 T C 1.052289 1.2725e-05
10:30433975 A G 0.222692 -7.7568e-06
10:30434185 T C 0.079862 -2.1270e-05
10:30441567 C T 0.062819 -4.7752e-06
10:30442069 C T 1.861699 -4.3514e-06
10:30456495 A G 0.037813 -2.7607e-05
10:30465419 G A 0.119273 2.0353e-05
10:30467780 A G 0.037395 5.1461e-06
10:30467805 A G 1.293343 1.9189e-05
10:30476201 C A 0.250006 -2.5174e-05
10:30487398 A G 0.048104 8.4427e-06
10:30489747 G A 0.105989 1.5238e-05
10:30490672 C T 0.047771 2.0070e-05
10:30497366 A C 0.044075 2.4417e-05
10:30509850 T G 1.853610 -5.9266e-07
10:30510259 C T 1.328130 6.5551e-06
10:30512205 C T 0.067408 -2.3606e-05
10:30519832 T C 1.550503 3.2558e-05
10:30524750 T C 0.033549 -2.5605e-06
10:30534677 G A 0.028919 8.0444e-08
10:30544106 T G 1.780035 2.6092e-06
10:30554773 C T 0.286840 -2.1815e-05
10:30569010 T C 0.072314 1.8787e-05
10:30571565 G A 0.080171 -7.9165e-06
10:30576645 C T 0.226598 -6.8796e-07
10:30577678 C T 0.031697 -6.2509e-06
10:30577967 T G 0.056682 -2.0226e-05
10:30587628 C T 0.091462 1.1900e-05
10:30587822 C T 0.118783 9.5709e-06
10:30588673 T G 1.706232 -1.2215e-05
10:30590421 C T 0.097735 -4.0980e-06
10:30592883 C A 0.022775 7.1946e-06
10:30602997 T C 0.043416 2.1520e-05
10:30604416 A G 1.809345 -2.7086e-05
10:30608938 T C 0.024084 6.8625e-06
10:30629226 A G 0.560512 8.1489e-06
10:30631692 T A 1.092662 -1.2048e-05
10:30638308 A G 0.098231 -7.0672e-06
10:30641560 T C 0.033101 9.9344e-06
10:30644599 G T 0.089317 -6.5196e-06
10:30644937 G T 0.253249 1.0800e-05
10:30645611 G C 0.154821 -4.3384e-05
10:30651432 G A 0.652038 7.3075e-06
10:30654889 G A 1.900110 -1.2340e-05
10:30656782 G T 0.194534 -1.0980e-04
10:30658517 T C 0.668021 2.6108e-05
10:30661385 G A 0.023394 1.1992e-05
10:30663209 A G 0.672852 1.4212e-05
10:30667375 A G 0.528139 1.1744e-05
10:30668104 G A 0.037748 1.1652e-05
10:30673719 C T 1.884008 -2.0610e-06
10:30675490 A G 0.610581 -6.2224e-05
10:30675702 A G 0.090211 -7.6163e-06
10:30675751 T C 0.024176 7.7417e-06
10:30677927 G C 1.569586 1.8098e-05
10:30678440 A G 1.054870 2.3200e-05
10:30683064 A G 0.449956 -1.9481e-05
10:30685675 G A 0.362496 2.3516e-06
10:30686263 T C 0.041321 -1.2239e-05
10:30699246 T G 0.035555 1.9787e-05
10:30700909 A G 0.159411 -1.3620e-05
10:30708441 T C 1.217680 -2.5726e-05
10:30723901 A G 0.069169 1.2174e-05
10:30727427 T C 0.038503 -1.3375e-05
10:30728250 G A 1.218598 -3.0948e-05
10:30730952 A G 0.077227 2.9302e-05
10:30731411 G A 0.176400 -1.2451e-05
10:30731491 C T 1.395923 -4.8339e-05
10:30733493 G A 1.321844 -3.6630e-05
10:30742699 A G 0.076805 2.0209e-05
10:30743197 A G 1.416444 -4.6125e-05
10:30745304 A G 0.042392 6.6550e-07
10:30748498 C T 0.202626 -5.2884e-06
10:30753711 T C 0.069047 -1.0562e-05
10:30758721 A G 0.090010 1.2533e-06
10:30762973 T C 1.399799 -3.6973e-05
10:30775725 G A 0.052973 9.2564e-07
10:30777238 C T 1.087018 -1.5979e-05
10:30784631 C T 0.710740 -1.0786e-05
10:30787680 A G 0.076197 1.5537e-05
10:30793144 C T 1.399523 9.1975e-07
10:30794642 T C 0.373222 5.4839e-06
10:30795748 T C 0.034947 -3.0374e-08
10:30799716 G C 0.545855 -5.5369e-07
10:30803886 A C 0.916980 7.3078e-06
10:30808553 C G 0.039112 2.8179e-06
10:30814815 A G 0.579303 7.6928e-06
10:30815163 A G 0.195218 -2.3548e-05
10:30817277 A G 0.884137 -1.1088e-05
10:30821231 G A 0.111868 1.9613e-07
10:30825042 A C 0.024588 9.4965e-06
10:30827831 G T 0.183614 -2.2372e-05
10:30828483 T C 0.064263 5.7767e-05
10:30828754 G A 0.675735 2.9409e-05
10:30829330 A G 0.518398 -2.5089e-05
10:30830592 C T 0.596400 -1.2506e-05
10:30832795 A C 0.091901 -5.1287e-06
10:30834283 C T 0.080865 -1.4455e-05
10:30834632 A G 0.178705 -1.4714e-06
10:30838262 A C 0.060629 3.0416e-06
10:30838906 A G 0.194123 1.1760e-06
10:30843179 C T 0.226697 -3.3235e-06
10:30845116 C T 0.076986 -1.1372e-05
10:30850062 T G 0.464943 6.6147e-06
10:30851219 T G 0.356386 -9.2569e-06
10:30851270 A C 0.101325 -2.0315e-05
10:30853789 G A 0.687594 -2.4821e-05
10:30854024 G A 0.079699 -3.0224e-05
10:30855565 A C 0.141405 -2.3237e-05
10:30855571 G A 1.781636 -1.5291e-05
10:30862662 A G 0.223695 1.3687e-05
10:30867763 T C 1.274859 3.7447e-06
10:30875252 T G 0.025305 -2.2990e-06
10:30878020 T C 0.083068 -9.7455e-06
10:30878911 C T 1.348642 5.7703e-06
10:30881298 T C 0.101573 3.1719e-06
10:30881362 G A 0.289209 -2.9400e-06
10:30881545 A G 0.021194 -8.9809e-06
10:30885543 T C 0.065379 2.2326e-05
10:30886109 A G 0.091550 4.0249e-06
10:30886797 T C 0.278534 -4.9483e-06
10:30887651 T G 0.141548 -9.1353e-05
10:30888729 G T 0.276912 -4.9345e-06
10:30893302 T G 0.086355 2.2886e-06
10:30895478 A G 1.125814 3.0501e-05
10:30897357 T C 0.030262 -6.1755e-06
10:30898311 A G 0.029272 2.4763e-06
10:30898947 G A 0.288795 -1.9144e-05
10:30899752 A G 0.033655 -4.5598e-06
10:30903287 C T 0.181139 7.8478e-06
10:30904384 C T 1.727712 1.5280e-05
10:30905934 T C 1.254589 1.4043e-05
10:30909502 A G 0.040723 2.2829e-05
10:30912030 T G 1.727239 1.5745e-05
10:30912770 T C 0.070992 -1.9365e-05
10:30912894 C T 0.353629 2.2115e-05
10:30915817 C T 0.031802 -5.4968e-06
10:30918018 A G 1.416862 2.0037e-05
10:30923387 C T 0.128724 -1.9689e-06
10:30929348 G A 0.078271 -1.6484e-05
10:30936365 T C 0.065287 -6.5656e-06
10:30937055 G C 0.024992 -1.2652e-05
10:30943237 A G 1.475673 -3.8533e-07
10:30950524 T C 0.070444 2.0350e-06
10:30952982 C T 0.222158 3.7752e-06
10:30955460 A G 0.126844 -7.8886e-06
10:30955825 T C 1.504520 -6.6291e-07
10:30957478 T C 0.966641 4.3955e-07
10:30970970 A C 0.994132 -2.0581e-06
10:30972686 T C 0.067884 -9.4654e-06
10:30973046 A G 0.994445 -1.7059e-06
10:30976620 C T 0.083309 -5.9091e-06
10:30978985 A C 0.032438 8.1862e-06
10:30979379 T C 1.204584 -2.1280e-06
10:30984044 A C 0.027726 1.9083e-05
10:30985070 A G 0.933037 -2.2631e-06
10:30986700 T C 0.603618 -3.0728e-06
10:30989762 C A 1.860209 -4.5480e-06
10:30994533 G A 0.083224 5.8819e-06
10:30994558 A G 0.067537 5.7386e-06
10:30997507 C G 0.182951 -9.3031e-06
10:31001895 A G 0.027685 6.5288e-06
10:31002406 T C 1.719912 -2.7904e-06
10:31010783 A G 0.142354 2.1258e-06
10:31013294 T C 0.045656 2.7370e-07
10:31013666 G A 1.839739 1.0108e-05
10:31015533 T C 1.698932 2.3194e-06
10:31016816 A G 0.427048 7.0243e-06
10:31018606 T C 0.037194 -1.8193e-05
10:31018920 C A 0.071702 4.0687e-06
10:31019319 T C 0.062020 7.7558e-06
10:31020796 A G 0.089681 -1.7412e-05
10:31031212 T C 0.079257 -1.0643e-05
10:31032055 T C 0.054095 -2.3421e-05
10:31032658 G A 0.041080 -4.8454e-06
10:31037386 A G 0.039513 -8.8031e-06
10:31037688 A G 0.904968 -2.5399e-06
10:31037825 C T 0.032013 4.2528e-05
10:31044209 A G 1.014772 8.7327e-06
10:31048751 G A 0.405429 -3.5227e-05
10:31054104 A G 0.060819 2.3493e-05
10:31055736 G T 1.522607 -3.7745e-05
10:31077396 T C 0.660317 1.6838e-05
10:31080677 C T 0.186446 -1.1775e-05
10:31081548 C T 0.141422 -5.5820e-06
10:31089392 A G 0.343827 1.7847e-05
10:31097372 G A 0.030204 8.6609e-06
10:31100264 T C 1.126718 1.0554e-05
10:31100606 A G 0.030979 -5.7575e-06
10:31105451 C T 0.444738 1.4963e-05
10:31108191 A G 0.242645 1.0597e-05
10:31108629 A C 0.159812 1.4822e-05
10:31108694 A C 1.663088 8.0495e-06
10:31121117 T C 0.161927 -3.4679e-05
10:31129883 A G 0.711794 -9.0167e-07
10:31138817 A G 0.793478 6.7488e-05
10:31142219 T C 0.124165 7.5430e-06
10:31145356 A G 0.040376 -6.3684e-06
10:31146615 C T 0.364458 -7.9751e-06
10:31152559 G A 0.039662 -1.3076e-05
10:31152699 G A 0.078390 7.2591e-07
10:31181787 C A 0.958267 4.5778e-05
10:31183378 T C 0.095287 9.6531e-06
10:31183618 A G 0.198281 -6.3961e-06
10:31184267 T C 0.068075 2.8982e-06
10:31189640 A G 0.036963 -1.6321e-05
10:31205112 A G 0.019896 7.2130e-06
10:31209714 A C 1.538681 2.8326e-05
10:31220226 C T 0.398911 -1.2821e-05
10:31230550 A G 0.042525 2.4711e-05
10:31246185 C T 0.834418 3.7337e-05
10:31262740 C T 0.069118 -9.0084e-06
10:31289921 T C 0.087828 7.2689e-06
10:31290309 C A 0.073225 -1.3421e-05
10:31298325 A G 1.325339 4.4784e-05
10:31307347 C T 0.030024 -1.2887e-05
10:31318167 C T 0.054105 1.1560e-05
10:31320161 C T 1.478868 3.6691e-05
10:31321654 G A 0.153441 -1.2508e-05
10:31330221 A C 0.125365 1.2318e-05
10:31330800 T C 0.094090 -9.9314e-06
10:31357900 C T 0.179810 -1.0289e-05
10:31358448 G T 0.195153 8.6240e-07
10:31366271 C T 1.595911 3.5231e-05
10:31371383 C T 0.125399 5.3519e-06
10:31373921 C T 0.032716 -1.4119e-05
10:31383491 T C 0.036415 9.2131e-06
10:31385195 T C 0.032825 -7.2900e-06
10:31386691 A G 0.021109 3.3042e-06
10:31402573 C T 0.027280 9.9271e-06
10:31402763 G A 0.037449 -8.1553e-06
10:31410094 T G 0.125593 1.1699e-06
10:31411592 T C 0.375368 -1.2554e-06
10:31412505 G A 0.377377 5.9822e-07
10:31412936 A C 1.465837 1.2689e-05
10:31415106 T C 0.990511 5.5960e-07
10:31415294 C T 0.031421 -1.3385e-05
10:31428177 C T 0.141511 6.4919e-06
10:31429850 C T 0.750388 6.5970e-05
10:31432143 G A 0.115516 3.1433e-05
10:31434464 C T 0.060700 -1.1691e-05
10:31438337 A G 0.051473 -1.9603e-05
10:31438487 G A 1.159605 1.5390e-06
10:31443181 T C 0.046098 3.6417e-05
10:31454549 G A 0.161702 2.8728e-06
10:31457207 A G 0.100679 5.3790e-06
10:31465875 C A 1.004433 3.9526e-05
10:31473679 G A 0.139811 4.8370e-07
10:31474146 G A 0.039938 3.7833e-06
10:31476487 G A 1.270265 8.7809e-05
10:31479422 C T 0.075292 9.3599e-06
10:31484084 C T 0.106258 -5.0239e-06
10:31502403 T C 0.031734 1.4670e-05
10:31529140 T C 0.077411 -1.9343e-05
10:31549580 C T 0.096613 8.5986e-06
10:31554178 T C 0.794331 -1.9775e-05
10:31586372 A G 0.476237 1.7512e-05
10:31597696 C T 0.058919 -4.3156e-06
10:31598381 C T 0.288390 1.1644e-05
10:31603660 A G 0.051854 -2.1415e-05
10:31654629 G A 0.054231 -1.4761e-05
10:31670562 G A 0.096715 8.9131e-06
10:31686761 T C 0.084792 -4.4268e-06
10:31769469 G A 0.071672 1.3737e-06
10:31776522 G A 0.124614 9.4106e-06
10:31786753 T C 0.040060 -1.3195e-05
10:31789517 T C 0.038479 -3.0224e-05
10:31791501 G A 0.366120 -2.9198e-05
10:31802782 C T 0.271571 2.3202e-05
10:31811405 G A 0.060075 -2.6477e-05
10:31817905 T C 0.094433 1.6221e-05
10:31870733 T G 0.084319 1.3917e-05
10:31875608 C T 0.112755 -7.7946e-06
10:31880635 A G 0.118678 4.6868e-06
10:31882894 G T 1.440440 3.0338e-05
10:31883507 G A 0.072858 -9.1631e-06
10:31884571 T C 1.351892 3.0835e-05
10:31888295 G A 0.030490 -3.9546e-06
10:31896620 C T 1.413786 1.9844e-05
10:31898047 G A 0.174758 2.1281e-05
10:31902801 A G 1.320124 2.0762e-05
10:31905836 T G 0.020620 5.9303e-06
10:31908498 A G 1.129523 3.9080e-05
10:31910989 T C 0.089908 4.0338e-07
10:31911724 C T 0.054747 -2.1505e-05
10:31915467 T C 0.496252 -1.0227e-05
10:31935184 C G 0.087535 1.5447e-05
10:31937548 C T 1.723271 4.2251e-05
10:31940256 C A 0.401492 3.7769e-06
10:31949770 T C 0.035025 1.6112e-05
10:31956180 G T 0.037619 1.6927e-06
10:31958198 T C 0.053687 -1.7000e-05
10:31964225 A C 1.285908 2.3000e-05
10:31979399 T C 1.068003 3.9868e-06
10:31987246 C T 0.234391 -6.1651e-06
10:31988887 A G 0.053306 -8.9234e-06
10:31989608 G A 1.424247 2.1409e-05
10:31995097 C G 0.266298 1.6871e-05
10:31995679 A G 0.154240 4.9640e-06
10:31996242 T G 0.918914 -2.2526e-05
10:32001010 T G 0.570235 1.1331e-06
10:32009915 A G 0.039251 -4.7356e-06
10:32010008 T C 0.104946 1.7068e-05
10:32023569 G A 0.202493 1.0316e-05
10:32030344 G A 0.591185 7.8919e-06
10:32031905 T C 0.184128 1.0276e-05
10:32034770 C T 0.143146 8.6570e-06
10:32035840 T C 0.049433 -4.8141e-06
10:32041350 G A 1.084421 8.4771e-07
10:32042285 C T 0.036592 2.6996e-05
10:32045498 C G 0.020603 -7.9737e-06
10:32046500 C T 1.257982 -1.9641e-05
10:32050944 G A 0.617217 -2.9976e-05
10:32066303 A G 0.104123 3.4358e-06
10:32067305 T C 1.332346 -1.3255e-05
10:32070331 A G 1.344045 -1.2789e-05
10:32082506 T G 1.180000 -4.2380e-06
10:32083617 T C 0.336905 2.6617e-05
10:32089720 A G 0.052762 4.5579e-05
10:32095662 A G 0.071998 1.7415e-05
10:32116001 A C 0.379046 9.0785e-06
10:32128611 G A 0.428010 -4.6326e-05
10:32140609 C A 0.069254 -8.3841e-06
10:32164656 C G 0.052129 6.5239e-06
10:32166173 T C 0.038503 -6.2538e-06
10:32168803 C T 0.163814 1.2046e-05
10:32175369 T C 0.040869 -5.9475e-06
10:32193262 T C 1.836193 4.2240e-06
10:32201003 T C 0.040101 -9.4166e-06
10:32216887 G T 1.029473 3.3600e-06
10:32218599 C T 0.597689 4.7534e-05
10:32221142 C A 0.020702 -2.5224e-05
10:32227713 G A 0.026797 -1.5183e-05
10:32241865 A G 0.030051 -5.6173e-06
10:32242029 C A 0.029589 -4.1441e-06
10:32255000 A G 0.036732 -6.4009e-06
10:32266749 A C 0.169961 -1.1812e-05
10:32271090 T C 0.052078 -8.4150e-06
10:32286411 G A 0.083755 5.2689e-06
10:32288852 C T 0.246117 2.1384e-05
10:32309005 G A 1.022860 2.1214e-06
10:32320488 G A 0.053534 2.7953e-07
10:32329454 T C 0.036218 -3.3240e-06
10:32331161 C G 0.485580 3.9012e-05
10:32336330 G T 0.120367 9.6497e-06
10:32343105 A G 0.247293 1.9662e-05
10:32361124 A C 0.053795 -1.0603e-05
10:32368216 C T 0.482540 5.1907e-05
10:32370926 G T 0.469434 3.4582e-07
10:32379636 C T 0.048495 -2.5849e-05
10:32382337 T C 0.482493 -4.3613e-05
10:32408702 G A 0.049063 -9.3421e-06
10:32410319 C T 0.064875 1.8310e-05
10:32415664 T C 0.684320 -1.7195e-06
10:32418501 T G 0.202106 6.1535e-05
10:32422064 A C 0.828401 -1.7298e-05
10:32429928 A C 1.393788 -2.8617e-06
10:32438199 A G 0.291426 3.3602e-06
10:32441053 A G 0.524599 -3.2532e-05
10:32449645 G A 0.053819 -1.6987e-05
10:32454879 C T 0.047689 1.7062e-05
10:32456826 A G 1.249387 -7.7472e-07
10:32459575 T C 0.132709 -1.8307e-05
10:32460050 G T 1.231678 3.6011e-07
10:32460504 C T 1.013480 -6.6939e-06
10:32469529 T G 0.717669 -1.1576e-05
10:32475285 C T 1.117865 3.5716e-06
10:32478653 G A 0.253787 6.3919e-06
10:32478788 G A 0.029901 -1.2447e-06
10:32480411 C G 0.066089 2.6296e-05
10:32483319 T C 0.853893 -9.4789e-07
10:32495716 T C 0.792937 -1.0364e-05
10:32499938 T C 1.112643 3.4584e-06
10:32518251 A G 0.292150 -1.1009e-05
10:32518273 C T 0.899838 -2.6818e-05
10:32534087 G A 0.261803 -7.4489e-06
10:32536607 G C 0.046530 -2.4752e-05
10:32547292 G A 0.265547 -3.6115e-05
10:32559096 T G 0.040261 -1.5849e-05
10:32563503 T C 0.267658 -2.7775e-05
10:32566899 G C 0.048451 1.5561e-05
10:32571849 C A 1.131709 2.0745e-06
10:32571969 T C 0.111691 -1.4460e-05
10:32576743 G A 0.038727 1.3190e-05
10:32580205 T C 0.132049 2.1331e-06
10:32586709 C T 0.050011 -5.2345e-05
10:32587426 G T 0.064342 -2.1102e-06
10:32596746 G A 0.027787 -8.7400e-07
10:32604125 G A 0.026403 2.0927e-05
10:32606767 C G 0.140005 -2.0060e-05
10:32626006 T C 1.392221 -1.2545e-05
10:32626948 C T 0.266804 -2.6664e-05
10:32639093 T C 0.339748 4.8049e-05
10:32642948 C G 0.052837 7.0104e-06
10:32646193 A G 0.063662 1.5257e-05
10:32651861 C T 1.290253 -6.2288e-06
10:32655721 C G 0.065722 -5.0176e-06
10:32668682 T C 0.024424 8.4889e-06
10:32675710 C T 0.373804 3.7131e-06
10:32677122 G A 1.626213 -3.3018e-06
10:32680846 C T 0.504047 -9.4437e-06
10:32682262 G C 0.087484 1.9005e-06
10:32686451 G T 0.174577 -1.7569e-05
10:32703807 G C 0.245692 -8.1547e-06
10:32716294 G A 0.186371 -1.5721e-05
10:32729847 T G 0.040047 -1.0610e-05
10:32738545 A G 0.035056 -6.6338e-06
10:32743786 T G 0.185297 -1.1124e-05
10:32745248 C A 0.171150 -1.5473e-05
10:32764241 G C 0.990093 4.0765e-05
10:32768061 A G 0.049457 8.1375e-06
10:32780306 C T 0.145985 6.0070e-06
10:32807434 T G 0.185579 -1.0786e-05
10:32821436 A G 0.086767 -1.5920e-06
10:32830570 G A 0.046622 7.1162e-06
10:32831685 T C 0.330344 1.9299e-05
10:32856746 C A 0.172164 -1.3077e-05
10:32857305 G A 0.185811 -1.2087e-05
10:32864526 C G 0.034926 -1.6508e-05
10:32865772 C T 0.042052 1.4702e-05
10:32867208 T C 0.044126 1.8113e-05
10:32911166 G A 0.104205 1.0899e-05
10:32935390 G T 0.142473 -1.8213e-05
10:32951737 C T 0.208147 -3.2727e-05
10:32955086 C G 0.713201 2.0298e-06
10:32961934 T C 0.072025 3.4393e-05
10:32970337 T C 0.031680 -7.1545e-06
10:32984268 G C 0.063767 -8.5937e-06
10:32985903 G A 0.186514 -1.2178e-05
10:33020700 T G 0.040193 7.7132e-06
10:33033549 C T 0.084751 5.3513e-06
10:33037756 A C 0.048920 -8.4723e-06
10:33042613 G T 0.159139 -1.0765e-05
10:33049786 G A 0.049042 9.8283e-06
10:33051346 T C 0.332883 2.1216e-05
10:33075213 A G 0.083092 -3.4326e-06
10:33077575 A G 0.041757 1.7413e-05
10:33089200 T A 0.321001 -5.1625e-05
10:33090193 A C 0.028837 -1.8887e-05
10:33100405 T C 0.169529 -1.6656e-05
10:33101763 A G 0.058467 -1.0255e-06
10:33114047 A G 0.127793 -1.6390e-05
10:33154360 T C 0.065742 -1.1906e-05
10:33154886 G A 0.987064 3.4672e-05
10:33171610 C T 0.051127 1.3334e-05
10:33178914 A G 0.082527 1.9131e-06
10:33183145 G A 0.211302 -2.3417e-05
10:33209266 T G 1.789184 2.2584e-05
10:33218076 C T 0.507570 5.8278e-06
10:33227128 C T 0.187051 -1.3798e-05
10:33227477 C T 0.322021 1.7173e-05
10:33232511 G A 0.097085 -6.9779e-06
10:33236253 C T 0.969293 1.7302e-05
10:33243232 C G 0.096983 1.3575e-05
10:33248497 C G 0.121408 -2.7138e-05
10:33249133 A G 1.113054 1.2424e-05
10:33251445 A C 0.047594 3.5873e-07
10:33252757 C A 0.052456 1.9662e-05
10:33255440 C T 0.174805 -1.3713e-05
10:33260523 A G 0.071913 2.8284e-05
10:33261176 G A 0.050919 -5.3040e-06
10:33264139 A G 0.980638 1.8696e-05
10:33270895 C T 0.038993 8.5130e-06
10:33278600 A G 0.070856 7.4260e-06
10:33283998 A G 1.242503 -4.5061e-05
10:33294333 C A 0.090680 -2.0378e-05
10:33294775 A G 0.272530 3.7431e-05
10:33298440 G A 0.045874 -9.8100e-06
10:33298617 G A 0.466139 1.6140e-05
10:33300699 T C 0.042586 1.8246e-05
10:33314308 G A 0.085672 1.4598e-05
10:33316679 G T 0.102301 1.2927e-05
10:33319840 T C 0.143503 2.1775e-05
10:33325916 G A 0.540514 2.3999e-05
10:33328130 C T 1.941904 6.1096e-06
10:33328818 T C 0.033056 -2.7353e-06
10:33330669 G A 1.405993 -1.8401e-05
10:33342540 T C 0.020742 -1.7207e-05
10:33343808 G A 0.083098 1.8281e-05
10:33353984 A G 0.083578 -3.7310e-06
10:33359425 C T 0.045714 2.2495e-05
10:33361337 G A 0.887785 1.8756e-06
10:33365699 C T 1.928325 2.6329e-06
10:33368644 C T 0.156487 -4.1357e-06
10:33371368 A G 0.116111 -2.1581e-05
10:33372515 C T 0.164929 3.1083e-05
10:33374735 G A 0.402066 5.5181e-05
10:33376207 A G 0.032125 -2.5917e-05
10:33384007 T C 0.238209 2.4793e-05
10:33385294 C A 0.025366 -7.3094e-07
10:33390680 C T 0.046248 6.4109e-06
10:33390850 T C 0.726845 -2.3739e-05
10:33395124 G T 0.380760 1.3129e-05
10:33396157 C T 0.037983 -4.7121e-07
10:33405679 A G 0.031414 3.2432e-06
10:33414748 A G 0.218646 8.2044e-06
10:33418872 A G 0.842156 -1.0400e-05
10:33421011 G T 0.206692 5.8058e-07
10:33423206 C T 0.149334 1.6172e-05
10:33430184 T G 0.037881 -1.2205e-05
10:33435012 C A 0.052612 9.7755e-06
10:33441017 C G 1.350522 1.8673e-05
10:33446007 A C 0.125858 2.0453e-06
10:33448302 A G 0.243081 -1.0972e-05
10:33448764 T G 0.114880 1.7200e-05
10:33449308 A G 0.033366 -1.7382e-05
10:33464138 G A 0.080566 -2.4141e-05
10:33467321 T G 0.559060 -1.9990e-05
10:33475282 T C 0.192522 3.2257e-05
10:33490519 G T 0.455634 1.3928e-05
10:33493307 T C 0.888506 -4.3211e-06
10:33495613 C A 0.502256 3.2710e-06
10:33496576 C G 0.024676 -7.1774e-06
10:33501147 G A 0.034627 2.5693e-06
10:33508813 A G 0.513574 7.2988e-06
10:33513119 T C 0.042141 1.6157e-05
10:33516355 C G 0.356006 -2.6309e-05
10:33519279 T C 0.037871 1.3353e-05
10:33520753 C T 0.083092 1.0215e-05
10:33536537 T C 0.277436 4.9904e-06
10:33539328 C T 0.135038 3.0225e-05
10:33545464 C G 0.642539 5.1178e-05
10:33546204 T C 0.325224 8.3671e-07
10:33549561 C T 0.284518 2.8011e-06
10:33552407 A G 0.962252 2.1295e-05
10:33553398 C T 0.107424 1.3432e-05
10:33561574 T C 0.306538 2.5084e-06
10:33561788 T C 0.855511 7.7359e-06
10:33563297 C T 0.030313 9.2960e-06
10:33568307 A C 0.069662 -2.9584e-06
10:33569413 A C 0.149885 -3.6801e-06
10:33571234 T C 0.080263 -1.3086e-05
10:33573399 A G 1.306657 1.6429e-05
10:33574833 T C 0.148083 2.5384e-06
10:33587096 T C 0.105469 1.8658e-06
10:33593822 G A 0.947911 -1.0898e-05
10:33596592 T C 0.075765 -1.1239e-05
10:33613032 G A 0.140589 3.4726e-06
10:33623251 A G 0.186161 2.8607e-05
10:33635072 C A 1.406479 -3.5317e-05
10:33635835 A G 0.123461 1.0131e-06
10:33636866 T C 0.039394 -4.9351e-06
10:33641460 T C 0.050579 7.4493e-06
10:33654034 C A 0.110338 2.7917e-05
10:33656119 C T 0.188296 3.4696e-06
10:33657364 A C 0.941594 -4.1514e-06
10:33660600 T C 0.030449 2.8607e-05
10:33662310 A G 0.192954 -6.2971e-07
10:33665183 C G 0.128697 -2.1233e-06
10:33671349 G T 0.440644 2.1110e-06
10:33674982 G A 1.016595 1.0942e-05
10:33677995 T C 0.063203 -2.0873e-05
10:33681540 C T 0.215430 2.7845e-05
10:33681599 A G 0.217470 -4.3811e-06
10:33687297 A G 1.205087 3.1396e-05
10:33690129 G A 0.514968 -1.4934e-06
10:33701196 T C 0.781589 -1.7250e-05
10:33705496 T C 0.151836 -1.2579e-05
10:33706415 T G 0.778716 -1.9777e-05
10:33708671 G T 0.031520 -9.9498e-07
10:33708874 G A 0.346833 -3.6332e-05
10:33711550 G T 0.095933 4.1294e-06
10:33715709 G A 0.283508 -1.4523e-05
10:33716882 T C 0.022089 5.8612e-06
10:33720175 A G 0.272924 1.2618e-05
10:33733976 G T 0.305236 -2.4106e-05
10:33735135 G A 0.538943 4.4896e-05
10:33758430 T C 1.556966 -1.7853e-05
10:33759910 T C 0.106057 -3.1826e-05
10:33760115 C A 0.064478 1.3658e-05
10:33762902 C T 1.136724 2.2970e-05
10:33766736 T C 0.060037 -2.2283e-06
10:33767968 C A 1.577433 -2.1296e-05
10:33771680 T C 0.030167 -6.5153e-06
10:33774731 C T 1.299103 1.4685e-05
10:33778723 A G 1.299558 6.1092e-06
10:33782231 T G 1.444602 -8.2627e-06
10:33787338 A G 0.061044 -1.5611e-05
10:33788096 T C 0.696848 2.0286e-05
10:33791668 C A 0.033876 -1.6142e-05
10:33795480 G T 0.413517 2.8559e-05
10:33797071 G A 0.055621 3.2904e-06
10:33806001 G C 0.064036 -1.1819e-05
10:33817533 A G 1.191859 -7.0525e-06
10:33821216 A G 0.249754 3.7482e-05
10:33821823 C A 0.324819 2.3408e-05
10:33836540 T C 0.874458 -1.3622e-05
10:33838759 A G 0.043038 1.1912e-05
10:33838844 T C 0.068017 -1.5334e-05
10:33838999 C T 0.786297 1.8928e-06
10:33841193 T C 0.027889 -3.9766e-06
10:33841580 C A 0.029878 -3.8623e-06
10:33844359 T C 1.337249 1.8153e-05
10:33848021 G A 1.423924 -6.2149e-06
10:33850029 T C 0.526799 -2.4123e-06
10:33854166 T C 0.058052 6.0926e-06
10:33855696 G T 0.481517 3.4821e-05
10:33856151 A G 0.062669 1.0378e-05
10:33863197 T C 1.190856 1.8979e-05
10:33868125 G A 0.064178 8.9518e-06
10:33868374 T C 0.619397 -1.9573e-06
10:33869058 C T 0.862498 -9.2845e-06
10:33878849 G A 0.244352 2.8762e-05
10:33879999 T C 0.075469 -2.8339e-05
10:33882585 A G 0.095800 1.7476e-05
10:33885610 T C 1.771495 4.9149e-05
10:33900705 G A 0.120150 -1.0728e-05
10:33905261 T C 1.940619 4.0928e-07
10:33906877 T C 0.478970 -4.8862e-05
10:33908086 T C 0.549333 -1.9573e-07
10:33910313 G A 0.138726 3.9457e-06
10:33913854 A G 0.670200 -6.5347e-06
10:33915191 C T 0.311189 3.0791e-06
10:33916521 T C 0.051477 -2.8157e-06
10:33917056 G A 0.114996 1.0825e-06
10:33918552 G A 0.193732 -1.7720e-06
10:33922273 T C 1.180925 -1.4508e-05
10:33922376 A G 0.055359 -3.3093e-06
10:33923388 A G 0.094015 -1.0509e-05
10:33925714 T G 0.494555 -2.6119e-05
10:33937977 T C 0.097065 1.6985e-06
10:33938535 T C 0.078295 6.2658e-06
10:33943452 T C 0.078570 -5.4103e-06
10:33947396 C T 0.046992 1.0807e-05
10:33948850 G A 0.064318 9.8124e-06
10:33955921 A C 0.034590 -1.2009e-05
10:33958834 G A 0.466418 -3.7258e-06
10:33962977 C T 0.118419 -3.9453e-06
10:33967123 T C 0.154566 3.4982e-05
10:33968127 T C 0.132192 -2.5817e-05
10:33973093 T C 0.230015 1.3807e-05
10:33994685 G A 0.040023 -6.1748e-06
10:33995037 T C 0.028667 2.0959e-05
10:34003178 A G 0.486715 5.7927e-07
10:34006031 A G 0.033512 -3.4628e-06
10:34013633 T C 0.168723 3.5626e-05
10:34019406 G A 1.890550 -4.3412e-05
10:34020720 C T 0.565863 6.9943e-06
10:34024165 G A 0.249506 1.4693e-05
10:34026697 A G 0.567196 -1.9198e-05
10:34028762 C A 0.408812 -1.2129e-06
10:34031508 G A 1.933217 -7.3418e-06
10:34039552 C T 0.042083 -1.6198e-05
10:34043192 T C 0.078944 2.1665e-06
10:34051838 G A 0.221842 2.4692e-05
10:34055880 T C 0.048247 1.3515e-07
10:34056213 G A 0.033543 -9.9644e-06
10:34064066 G A 1.585776 -2.7443e-05
10:34066436 C A 0.038891 1.1589e-05
10:34076298 T C 0.257254 -4.2239e-06
10:34082310 G T 1.807516 -8.5479e-06
10:34083719 T C 0.188734 -4.0856e-05
10:34088053 C T 1.397378 -1.2469e-05
10:34097883 A G 0.228713 -7.5703e-06
10:34106658 A G 1.616520 -4.2052e-05
10:34113125 G A 0.092781 -1.3690e-05
10:34117003 C T 0.250234 -6.3264e-06
10:34134806 A G 0.041706 9.5411e-06
10:34144725 G A 0.800713 1.8080e-05
10:34146040 C T 0.149857 -1.0641e-05
10:34147295 C T 0.272734 -3.1770e-05
10:34149520 A G 0.158377 5.3567e-05
10:34151119 T C 0.033869 3.0962e-06
10:34155311 G A 0.858635 -3.7514e-05
10:34156833 C T 0.636348 -1.3459e-05
10:34156901 A G 0.042933 2.7079e-05
10:34165548 C T 0.045449 -7.9518e-06
10:34165617 T C 0.342315 1.4389e-05
10:34167001 C G 0.297076 1.7774e-05
10:34168090 T C 1.003719 -3.5563e-05
10:34168825 C T 1.021025 -3.8303e-05
10:34168881 A G 0.114805 -3.5700e-06
10:34171139 G A 1.944338 1.6520e-05
10:34177129 C T 0.475241 5.4427e-06
10:34178636 T C 0.132559 4.6320e-06
10:34179022 A G 0.342702 1.1649e-06
10:34181026 G A 1.442861 -1.9594e-05
10:34186497 A G 0.057311 -7.5997e-06
10:34186525 G C 0.363567 -3.0098e-05
10:34192790 A G 0.247480 2.7590e-05
10:34194353 A G 0.139909 -2.2451e-05
10:34194404 A G 0.619046 1.4840e-06
10:34195211 T C 0.068292 -3.0280e-05
10:34201682 C T 0.027246 4.5421e-07
10:34201851 A G 1.174006 1.0411e-05
10:34202302 T G 1.677418 1.7390e-05
10:34202856 T C 0.185702 -1.4508e-05
10:34204103 A G 0.540099 2.9857e-05
10:34205182 G A 0.055016 -6.1637e-06
10:34206477 T C 0.364315 5.0237e-05
10:34206497 T C 0.669214 2.8972e-05
10:34207272 C T 1.745622 2.4536e-05
10:34207969 G A 0.214736 -1.6269e-05
10:34208456 T C 0.149681 -2.4868e-05
10:34209459 G A 0.287985 -3.0502e-05
10:34210538 C T 0.165272 -1.8355e-05
10:34211489 A G 0.049671 -3.6451e-06
10:34214086 C T 0.769920 -7.0890e-07
10:34218285 C A 1.693676 2.3628e-05
10:34220435 T G 0.049393 1.6492e-05
10:34220715 A G 0.048730 1.8324e-05
10:34229323 A G 0.227424 7.2414e-06
10:34230325 G A 0.729357 1.0072e-05
10:34231275 C A 0.502388 4.4068e-06
10:34236915 C T 0.795569 1.2773e-05
10:34237166 A G 0.607195 -1.0359e-05
10:34237242 A G 1.553097 7.6712e-06
10:34239128 T C 1.153458 -1.7491e-05
10:34241330 A G 0.062853 -1.0821e-05
10:34246494 A G 0.115026 1.9618e-05
10:34248860 G T 0.860753 -3.2418e-05
10:34253453 G A 1.861981 1.5487e-05
10:34254270 C T 0.057573 -2.0540e-05
10:34255219 C G 0.031595 -1.0340e-05
10:34255388 C T 0.145567 -4.6245e-07
10:34257612 A G 0.764236 -2.7629e-05
10:34260271 C T 0.371454 3.3437e-05
10:34260593 T C 0.189819 -9.1093e-06
10:34263083 A G 0.039163 -9.7187e-06
10:34265531 C A 1.894286 1.5521e-05
10:34267428 G T 0.033481 -1.3432e-05
10:34267459 T C 1.839600 2.7532e-05
10:34272829 T C 0.116981 5.6361e-06
10:34273227 A G 0.041668 -2.0897e-05
10:34281430 T C 0.580380 -4.8793e-07
10:34284406 G A 0.025070 2.0311e-06
10:34289996 G A 0.800056 -3.4508e-05
10:34290125 G A 0.054713 -1.6521e-05
10:34304047 C T 1.896941 1.6463e-05
10:34305335 A C 1.872003 7.1730e-06
10:34312169 T C 0.525208 -2.1737e-05
10:34316972 T C 0.600354 -1.6079e-05
10:34320417 G A 0.707493 -7.1408e-06
10:34322109 A G 0.084696 7.7146e-06
10:34325044 C T 0.027287 3.0796e-06
10:34332327 T C 0.047567 3.5228e-06
10:34342143 C T 0.114108 1.0961e-05
10:34354752 T C 0.064076 -4.6064e-06
10:34369573 G A 0.025635 -1.4101e-06
10:34370846 A G 0.023673 3.8180e-07
10:34375702 C T 0.031598 -1.0461e-05
10:34380912 T C 0.044599 6.4714e-06
10:34383172 T C 0.838913 1.4412e-05
10:34384105 C A 0.675283 -6.4304e-06
10:34390799 A C 0.153879 3.8316e-06
10:34393863 C T 0.186344 -3.5896e-06
10:34395970 A G 0.092455 -1.8516e-05
10:34399069 T C 1.896193 1.9318e-05
10:34401632 T C 0.496898 1.3408e-05
10:34402495 A G 0.061299 1.0141e-06
10:34414534 T C 0.021008 -1.0475e-05
10:34414868 G A 0.026882 6.2753e-06
10:34421485 T C 0.034532 5.0258e-06
10:34422513 C T 0.021803 4.3008e-06
10:34424509 C T 0.577528 3.4327e-05
10:34427540 C T 1.203031 2.3742e-06
10:34428128 C T 0.606131 -2.5032e-05
10:34433796 G A 0.042749 2.4255e-05
10:34443426 C T 0.089177 -6.0208e-06
10:34456691 A G 1.167281 2.0897e-05
10:34460535 A G 0.134201 -2.4543e-06
10:34461245 T C 0.486372 1.5191e-05
10:34465073 C T 0.131056 6.0696e-07
10:34467741 C A 0.530794 4.4258e-06
10:34468587 A C 0.088270 -7.7354e-06
10:34480664 A G 0.131879 -7.0074e-06
10:34483082 T C 0.074714 -2.4715e-06
10:34488793 T C 0.091265 -8.0851e-06
10:34489367 T G 1.922736 2.3444e-05
10:34491885 A C 0.092356 1.4066e-05
10:34492188 T G 0.533439 1.1095e-05
10:34498373 C A 0.445414 2.0796e-05
10:34505150 G A 1.338429 2.9505e-05
10:34507905 A G 0.022959 -2.4193e-05
10:34509423 C A 0.047142 -6.6319e-07
10:34511704 T C 0.159438 3.0995e-05
10:34513830 T C 0.991147 1.7140e-05
10:34519133 G A 0.045252 -2.5986e-06
10:34521238 A C 0.078216 -2.7193e-05
10:34522468 T C 0.056624 1.3076e-05
10:34524792 G T 0.473741 3.8985e-05
10:34525999 C T 0.181432 -3.3311e-06
10:34529170 G T 0.226200 -4.3368e-06
10:34530765 G C 0.193028 -3.5076e-06
10:34535781 A G 0.073970 -6.2589e-06
10:34537601 G A 0.031734 1.4888e-06
10:34538563 C T 0.205087 2.9535e-06
10:34547562 C T 1.070577 5.9344e-05
10:34561169 A G 0.029153 -2.7943e-06
10:34564364 C T 0.075520 6.5609e-06
10:34583790 A G 0.026291 9.1848e-06
10:34584680 C T 1.933387 8.2722e-06
10:34589054 C T 1.243189 8.3005e-05
10:34600093 G C 0.034634 -2.6237e-06
10:34605286 C T 0.037150 -9.7902e-06
10:34610322 C T 0.075445 1.2762e-05
10:34618786 G A 0.024758 2.9716e-06
10:34620220 T C 0.933503 2.9290e-05
10:34623962 A G 0.101831 -2.8392e-05
10:34651987 T C 0.962262 1.8063e-05
10:34656697 G A 0.080681 -8.8733e-06
10:34657923 C T 0.032003 1.4543e-05
10:34658076 C T 0.079454 1.5549e-06
10:34669037 T C 0.045255 -1.0283e-06
10:34673277 A G 0.050844 1.0313e-05
10:34675845 T C 0.197683 7.6209e-06
10:34677647 G T 0.555041 8.1780e-06
10:34685371 A G 1.971781 -1.0563e-07
10:34697864 G A 0.076153 -9.4833e-06
10:34700119 A C 0.112102 1.9329e-05
10:34702615 A G 0.066922 -1.3067e-05
10:34704074 T C 0.579867 1.2660e-05
10:34705559 G A 0.805863 1.5272e-05
10:34706277 C A 0.033186 1.2166e-05
10:34726104 C A 1.373851 -1.7186e-06
10:34740212 C A 0.694720 1.2125e-05
10:34743386 A G 0.593191 4.7370e-06
10:34747485 C G 0.067888 -2.6818e-06
10:34755329 C G 0.474891 -2.4858e-05
10:34767475 C T 0.047394 1.6227e-05
10:34767895 T C 0.072675 -8.1651e-06
10:34780035 C T 0.042029 1.1110e-05
10:34786932 C T 0.089483 -2.2345e-05
10:34789296 A G 0.087127 2.6933e-05
10:34792352 G A 0.035382 5.0272e-06
10:34797138 C A 0.105867 1.4615e-05
10:34802967 T C 0.455841 5.6671e-06
10:34813205 C T 0.036970 -1.2039e-05
10:34813943 C G 0.044643 1.3356e-06
10:34817988 A G 0.089606 1.3658e-05
10:34819773 C T 0.781663 7.4608e-07
10:34823274 G A 0.100121 8.9475e-06
10:34834298 A C 1.825239 -1.7461e-05
10:34856584 C T 0.026760 1.4622e-05
10:34876019 G A 0.152326 8.1362e-07
10:34883101 A G 0.238195 -2.9973e-06
10:34885422 C A 0.054962 -1.5968e-05
10:34889569 A C 0.101950 2.3713e-06
10:34898243 T C 0.737238 2.3779e-06
10:34898820 G C 0.099241 -1.6089e-06
10:34907886 A C 0.035052 -1.1449e-06
10:34914171 C T 0.576882 1.0816e-06
10:34948362 C T 0.625863 -4.2619e-06
10:34950516 T C 0.239647 -1.4685e-06
10:34952979 A G 0.036269 4.5499e-06
10:34957570 T C 0.078050 -1.7873e-05
10:34979189 C T 0.802103 2.2625e-06
10:34984959 G A 1.365651 2.7923e-05
10:34998474 G A 0.121975 -1.7846e-05
10:34998488 A G 0.045649 -2.3426e-06
10:34999031 T C 0.229012 -1.6946e-05
10:35003567 T C 0.052293 1.3673e-06
10:35004417 T A 0.070703 3.6616e-06
10:35006068 A G 0.810637 4.3803e-06
10:35013241 T C 0.037775 -1.5150e-05
10:35013782 A G 0.038194 7.0790e-06
10:35020349 T C 0.043174 6.2178e-06
10:35027892 C T 0.040407 -1.5518e-05
10:35030500 G A 0.117403 1.1783e-05
10:35036853 A G 0.060020 -4.0350e-06
10:35041310 C T 0.046404 3.0189e-06
10:35042616 G T 0.517368 -2.0716e-05
10:35049949 A G 0.045843 3.1293e-06
10:35053262 A C 1.467863 -2.0609e-05
10:35071485 C T 0.039761 -1.2856e-05
10:35096266 A G 0.463151 2.1695e-05
10:35096730 C T 0.030296 8.1559e-07
10:35100738 A G 0.535390 2.9495e-06
10:35101464 C A 0.040832 8.3782e-06
10:35104735 C T 0.082449 1.2242e-05
10:35105887 A G 0.269694 -1.8244e-05
10:35108896 A G 0.385553 2.7911e-05
10:35111495 A C 1.749661 2.5511e-06
10:35118015 G A 0.301081 -2.1585e-05
10:35119259 G A 0.030500 3.5465e-06
10:35123628 A G 1.201225 -2.2133e-05
10:35125023 A C 0.067745 -9.2990e-06
10:35125543 G A 0.053190 1.6923e-05
10:35132742 T C 0.975661 3.4793e-06
10:35145881 C T 0.080113 6.2786e-06
10:35147228 T C 0.606386 -8.6678e-06
10:35148770 G A 0.042610 -1.0900e-05
10:35157902 C A 0.037418 1.1767e-05
10:35158001 C T 0.354469 -2.5078e-05
10:35160070 T A 0.110872 -2.6734e-06
10:35161685 T C 0.034423 -1.1142e-05
10:35173730 G A 0.037840 2.6519e-06
10:35174347 G A 1.757559 -7.1979e-06
10:35178745 A T 0.037714 1.0960e-05
10:35184378 C T 0.240187 -2.8107e-05
10:35192438 C T 0.045017 -4.0333e-06
10:35194388 A C 0.754812 -6.0325e-06
10:35194846 C G 0.053037 -3.0552e-06
10:35199225 A G 0.586272 5.4046e-06
10:35205349 C G 0.049454 2.9024e-05
10:35212149 C T 0.502297 1.0260e-05
10:35231376 A G 0.238889 -2.4537e-05
10:35244427 G T 0.462053 1.3411e-06
10:35250069 A G 0.377404 -2.4200e-06
10:35257886 A G 0.643624 -4.7706e-06
10:35269199 T C 0.940299 -4.8275e-06
10:35273736 A G 0.021327 -3.7457e-08
10:35283761 C A 0.053228 1.4514e-05
10:35284000 A C 0.031669 -8.6470e-06
10:35284461 T C 0.075738 3.3677e-06
10:35287650 G T 0.688450 -2.1722e-06
10:35299006 T C 0.063597 1.7174e-06
10:35301722 C G 0.022146 -1.4420e-06
10:35303323 C T 0.020470 -1.5967e-07
10:35317498 A T 0.052731 1.6377e-05
10:35323433 T C 0.338609 -6.3901e-06
10:35343656 T C 0.350348 4.6614e-06
10:35353304 G C 0.076710 4.1703e-06
10:35363104 T C 0.051123 -1.2091e-05
10:35370943 A G 0.050328 3.1834e-06
10:35401289 A G 0.062234 1.0863e-08
10:35408030 T G 0.077764 -6.1313e-06
10:35411246 G A 0.690239 -6.9667e-08
10:35445593 G A 0.087579 -2.0195e-05
10:35473913 G A 0.340179 -4.2264e-06
10:35478127 G T 0.032472 -1.3505e-05
10:35478972 G C 0.147800 1.0624e-05
10:35481169 G A 0.354622 4.5305e-06
10:35495698 G A 0.131203 1.3412e-05
10:35496946 A G 0.871582 -1.6594e-05
10:35501643 T C 0.039207 5.8031e-07
10:35508906 G T 0.050974 1.9054e-05
10:35519715 T C 0.063111 2.5909e-06
10:35521598 C T 0.322249 6.5961e-08
10:35535695 G A 0.627968 1.0413e-06
10:35537076 T C 0.042114 -9.2042e-06
10:35538663 A G 0.066079 -8.8967e-06
10:35548225 C T 0.132209 9.9847e-06
10:35554054 G T 0.556160 -6.1512e-06
10:35554142 A G 0.028219 -1.5422e-06
10:35555521 T C 0.031737 -2.2031e-06
10:35567127 C T 0.676673 1.1571e-05
10:35591788 G A 0.252913 -9.4844e-06
10:35617403 T C 0.025210 2.5662e-06
10:35622910 T C 0.615956 -2.3965e-06
10:35647067 A C 1.964033 -2.3056e-05
10:35657506 A G 0.056342 -7.0009e-06
10:35661250 T C 0.043463 1.3700e-05
10:35662860 A C 0.060500 8.0576e-06
10:35681278 C T 0.043015 2.0926e-05
10:35699825 C T 0.050457 2.1654e-05
10:35706859 T C 0.113979 -6.0549e-06
10:35715552 C G 0.074582 -2.3396e-05
10:35720884 T G 0.596791 -4.0756e-06
10:35724454 A G 1.040067 -9.7928e-06
10:35728134 C T 0.030891 5.1391e-06
10:35752385 A G 0.047064 -4.8092e-06
10:35772402 A G 0.634182 4.0745e-06
10:35774123 G T 0.071974 -6.5906e-06
10:35787404 A G 0.080124 -1.9273e-06
10:35787528 T C 0.075904 -6.8546e-06
10:35802124 T C 0.025182 2.0054e-06
10:35815727 A G 0.274104 4.2650e-07
10:35820373 G A 0.100383 -9.3462e-07
10:35833157 T C 0.039931 -1.6993e-05
10:35849845 A G 0.083459 -3.1518e-06
10:35851413 T C 0.068996 1.8619e-06
10:35864959 A G 0.024319 -2.1033e-05
10:35867977 T C 0.070077 1.1348e-05
10:35870714 T C 0.612124 3.4670e-06
10:35873493 T G 1.875063 1.6789e-05
10:35874847 C T 0.111705 -3.3392e-06
10:35877486 T C 0.140317 9.4500e-06
10:35881826 A G 0.555908 5.2446e-06
10:35882638 G A 0.070577 -7.2185e-06
10:35888023 A G 1.770492 -3.2097e-05
10:35892923 T C 0.152370 1.1364e-05
10:35893495 C T 0.106336 -1.3819e-05
10:35896470 T G 0.045986 -4.0502e-06
10:35896700 T C 0.045231 1.9030e-05
10:35898361 A G 0.021079 2.3868e-06
10:35899601 C T 0.035790 1.2328e-05
10:35902912 C T 0.463664 1.2838e-06
10:35909940 T C 0.040954 -1.2464e-05
10:35914517 T C 0.028259 -1.3740e-05
10:35917816 C A 0.344269 -1.1668e-05
10:35918521 T G 0.175478 7.4750e-06
10:35921576 T G 0.068812 -1.3729e-05
10:35922417 C A 0.072270 7.2886e-06
10:35923333 A G 1.594503 1.2846e-05
10:35938972 A G 0.029255 -7.8709e-06
10:35947881 T G 0.069241 -1.1152e-05
10:35948516 G A 0.303254 1.4646e-05
10:35950484 T G 0.039047 1.6887e-05
10:35950742 G A 1.761455 -1.5361e-05
10:35964302 G A 0.361085 5.1250e-06
10:35969570 A G 1.342814 -2.7237e-06
10:35971667 T C 0.047696 7.1925e-06
10:35993394 A G 1.527091 1.0946e-05
10:35996411 G T 0.056556 -8.8372e-06
10:35996542 C T 1.967355 8.3218e-06
10:35996972 G C 1.383293 1.4904e-05
10:36000906 T C 1.660382 1.3604e-05
10:36001121 A G 0.651780 1.2614e-05
10:36003829 T C 0.105734 4.2079e-06
10:36006940 G A 1.013881 1.0355e-06
10:36007779 A G 1.926805 -2.6282e-05
10:36008683 C T 0.071587 2.3616e-05
10:36016517 T C 0.309047 1.5682e-05
10:36017327 G T 1.142085 -4.1723e-06
10:36017381 T C 1.905958 -1.9663e-05
10:36017592 A G 0.388593 6.1299e-06
10:36026138 C T 1.803959 1.1408e-05
10:36028950 T C 1.456481 2.6351e-05
10:36029183 T G 0.117481 -1.4840e-05
10:36030945 G A 1.129489 2.4305e-05
10:36041963 A G 0.121425 -1.1421e-05
10:36042660 A G 0.045823 1.9058e-06
10:36058211 A G 0.602367 6.3395e-05
10:36058844 C A 1.062720 7.1308e-05
10:36060309 G A 0.355727 -1.1424e-05
10:36061337 A C 0.326213 -6.6221e-06
10:36067367 C T 1.449871 2.5677e-05
10:36074526 A G 0.075258 -2.4348e-05
10:36079293 T C 0.223447 1.0576e-05
10:36080075 G T 0.144571 6.3900e-06
10:36085040 C T 0.196041 2.8772e-07
10:36091350 T C 0.150289 1.0996e-05
10:36109346 T C 0.053795 1.2106e-05
10:36116230 G T 0.260154 -2.0169e-05
10:36121464 G A 0.025162 -3.3392e-06
10:36122509 G A 0.323242 -1.8988e-05
10:36124112 A G 0.357930 -2.6061e-05
10:36124547 A G 0.301802 1.0038e-05
10:36125324 A G 0.040567 9.4266e-06
10:36132217 A G 0.259706 2.0967e-05
10:36136605 A G 0.358691 -2.4825e-05
10:36142195 A G 0.387556 -2.5864e-05
10:36164881 G C 0.157058 -1.2468e-05
10:36165392 C T 0.229559 1.0775e-05
10:36170452 T C 0.041311 -2.1549e-06
10:36171926 C A 0.134344 6.3852e-06
10:36172146 C T 0.043127 -3.2727e-05
10:36172484 C A 0.026100 -1.7084e-06
10:36172842 A G 0.064933 -2.0364e-06
10:36177055 T C 0.432995 -1.5989e-05
10:36186861 C T 0.081453 -8.0699e-06
10:36193006 A C 1.964475 3.1021e-06
10:36193792 G A 0.301523 -6.8376e-06
10:36195566 A G 1.567549 -5.5284e-07
10:36198028 G A 0.095889 2.2636e-05
10:36201437 T C 0.959967 -1.8723e-05
10:36205439 T C 0.182832 4.8476e-08
10:36206258 C T 0.240123 -4.3586e-05
10:36206905 T C 1.600613 5.4735e-05
10:36209232 T C 0.037041 1.5009e-05
10:36210444 T C 0.027260 9.3480e-06
10:36215550 A G 1.060068 3.4459e-05
10:36218364 A G 0.280353 -2.9480e-05
10:36222422 T C 0.055060 7.7436e-06
10:36223220 T C 0.058647 -1.4957e-05
10:36230317 A G 1.581325 1.2491e-05
10:36232798 C T 0.059269 7.6334e-06
10:36235785 T G 0.035963 -1.3226e-05
10:36235823 G A 0.081446 -3.4375e-06
10:36239156 T C 1.151761 3.3145e-05
10:36244618 C T 0.049294 -6.2769e-06
10:36244805 C T 0.770658 -1.1543e-05
10:36257632 A G 1.872398 2.4884e-05
10:36262488 G A 0.986561 2.5111e-05
10:36273474 C A 0.147596 -5.8403e-06
10:36282984 A G 0.069227 3.3991e-05
10:36296365 G A 1.710964 2.4737e-05
10:36306640 A G 1.650488 2.1026e-05
10:36308094 A C 0.026651 -5.5940e-06
10:36312759 A C 0.098374 -1.3056e-06
10:36313443 C T 0.392928 4.7641e-06
10:36313497 T C 0.095627 1.1846e-06
10:36317196 C G 1.508678 1.2272e-06
10:36317517 C T 0.172493 -1.3260e-05
10:36318355 C T 1.808185 9.5230e-06
10:36320590 A C 1.256979 1.0127e-05
10:36327593 T C 0.069095 -1.0965e-05
10:36327999 T G 1.217432 4.7349e-06
10:36328479 A G 0.065504 -4.4565e-06
10:36338215 C T 0.117838 -2.3022e-05
10:36339816 T C 0.144914 2.4048e-05
10:36341543 A G 0.025835 3.2517e-06
10:36352303 C T 0.078852 -1.4937e-05
10:36356560 A G 0.038931 1.0237e-05
10:36357781 G A 0.295999 3.6212e-06
10:36379110 A G 0.025512 -2.4548e-05
10:36379308 T G 1.856497 1.0684e-05
10:36383244 T C 0.238130 1.5302e-05
10:36385531 T C 1.207872 -3.4701e-07
10:36387350 C T 1.762053 1.9145e-05
10:36396060 T C 0.105598 -1.3418e-05
10:36399558 T C 0.763355 9.4805e-06
10:36408558 A G 0.250224 -8.1284e-06
10:36415617 T C 0.062224 -1.1185e-05
10:36416380 C G 0.266573 -2.0648e-05
10:36417203 T C 0.036303 -9.0293e-07
10:36422092 G A 0.097075 -1.1654e-05
10:36422510 A G 0.029123 1.4525e-06
10:36423110 C A 0.070196 4.4371e-06
10:36430041 G A 0.155749 -2.3903e-06
10:36434649 A G 0.028440 1.1690e-05
10:36434790 A C 0.148576 9.3438e-06
10:36435549 A G 0.030945 -1.5288e-06
10:36439780 T C 0.140117 -1.7800e-05
10:36446818 G A 0.154821 -3.0121e-06
10:36453926 G A 0.038268 4.7217e-06
10:36455292 G A 0.334366 3.1307e-05
10:36455471 T C 0.038214 3.6667e-06
10:36455908 C T 0.034906 1.6694e-05
10:36461861 T C 0.287809 -1.0740e-05
10:36465719 C T 0.245970 -3.1445e-05
10:36466053 C T 0.756206 -9.5790e-06
10:36467648 G A 1.926968 -8.8469e-06
10:36474822 A C 1.791213 -3.1960e-05
10:36475839 G T 1.188265 -3.5541e-05
10:36480286 T G 0.037619 -3.9312e-05
10:36487178 C T 0.051925 -1.7626e-05
10:36487446 A G 0.216324 7.4563e-05
10:36494856 C G 0.120592 -4.8550e-06
10:36495749 T C 0.374796 2.1732e-04
10:36499962 C A 1.738299 2.0290e-05
10:36514894 G A 0.109345 -2.5485e-06
10:36516196 G A 0.029473 -2.3645e-06
10:36518006 C T 1.324537 -1.9747e-05
10:36519509 C T 0.275100 3.4731e-05
10:36524322 A C 0.088773 -1.3544e-06
10:36540765 C T 0.029878 -5.0015e-06
10:36548567 G C 1.920142 -5.6179e-06
10:36551131 G A 0.446652 2.6155e-05
10:36570721 C A 0.040655 -1.6504e-06
10:36573920 T C 0.061224 -9.2193e-06
10:36577982 T C 0.033056 1.1975e-05
10:36590152 A G 1.796429 -1.3736e-05
10:36596493 T A 0.061173 1.5782e-05
10:36602924 T C 0.294955 2.6942e-05
10:36604164 T C 0.039081 1.9948e-06
10:36612033 T G 0.035243 -5.2768e-05
10:36614471 G A 0.178246 8.5020e-06
10:36615215 A G 0.324601 2.5086e-05
10:36619902 A C 0.027933 -6.3448e-06
10:36627310 C T 0.065552 8.4405e-07
10:36635058 T G 1.488106 1.7865e-05
10:36635409 G A 0.395189 1.1314e-05
10:36637021 T G 0.560546 -3.6988e-05
10:36647556 C T 0.037303 2.6683e-05
10:36648040 G T 0.169250 1.8234e-05
10:36648566 C T 0.555752 -2.9210e-05
10:36649186 G A 0.243183 -4.4773e-06
10:36654368 A G 1.628903 -3.3538e-06
10:36656814 G A 0.336552 6.8129e-06
10:36659730 A G 0.064294 -9.8194e-06
10:36659847 A G 0.536101 -1.1286e-05
10:36666512 A G 0.297998 2.7693e-05
10:36672310 G A 0.021551 -8.6565e-06
10:36686162 A G 0.343382 -2.9571e-05
10:36695156 C A 0.034624 2.1377e-05
10:36702570 T C 1.363570 1.0185e-05
10:36711613 T C 0.033539 -6.1896e-06
10:36713313 T C 0.026199 1.7889e-05
10:36715566 T C 0.402580 1.9719e-06
10:36718287 T C 0.043776 1.9364e-05
10:36725466 A G 0.453931 6.9966e-06
10:36725682 G C 0.038544 -4.8979e-05
10:36729227 T C 0.167635 1.4352e-05
10:36731029 A C 0.440627 7.2912e-06
10:36734964 G A 0.031088 2.2740e-05
10:36754138 C T 0.124216 -3.0425e-05
10:36765530 C T 0.369394 3.5640e-06
10:36778871 A G 0.022279 -1.0363e-05
10:36789324 C T 0.185168 -1.3875e-05
10:36792027 A G 0.567750 4.3593e-06
10:36800397 C T 0.376840 -2.3898e-06
10:36803573 A G 1.894480 9.5434e-06
10:36812251 T C 0.050909 -7.4379e-06
10:36826186 A C 0.108257 -7.2340e-06
10:36828410 G A 0.140399 -4.8729e-06
10:36833321 T C 0.036432 -2.9698e-06
10:36853842 A G 1.157024 -4.8862e-06
10:36860053 G A 0.523066 -1.0055e-05
10:36864986 C T 0.043446 8.4774e-06
10:36867432 T C 0.481330 -2.4223e-07
10:36884871 C T 0.187997 1.2056e-05
10:36885746 C A 0.130873 -8.0585e-06
10:36885921 G A 0.495817 1.5961e-05
10:36887434 A G 0.212951 -1.9071e-05
10:36888003 T C 1.899552 1.4613e-05
10:36891028 G A 1.217238 8.4827e-06
10:36891816 G C 0.022007 -9.1312e-06
10:36892179 G A 0.065406 4.8033e-06
10:36892217 G A 0.613627 4.5593e-05
10:36893210 G A 0.341366 -6.5880e-06
10:36902635 G A 0.146298 1.1677e-05
10:36903993 C A 0.069509 -3.1318e-06
10:36910285 G A 0.099717 -4.9675e-07
10:36910405 T C 0.049233 -3.6243e-06
10:36912633 G T 0.528533 2.5770e-05
10:36914935 A G 0.130291 -4.0755e-05
10:36915345 T C 0.543339 -3.0901e-05
10:36927802 T G 0.021868 -9.5481e-06
10:36933396 T C 0.303519 -3.3307e-05
10:36933911 A G 0.028847 4.4714e-05
10:36942066 C G 0.346197 3.9295e-05
10:36942094 G A 0.446471 -2.2738e-05
10:36947104 C A 1.567757 -5.1666e-05
10:36955209 T G 0.817736 -1.7580e-05
10:36959273 A C 0.083585 -2.6737e-05
10:36964024 T C 0.141858 -2.3221e-05
10:36967380 C T 0.093699 1.3304e-05
10:36974142 G T 0.323092 -1.7905e-05
10:36994431 T C 0.110494 -2.1974e-05
10:37001827 A C 1.351718 -7.8241e-05
10:37004038 G A 0.799312 -3.7606e-05
10:37005752 C T 0.137754 1.3722e-05
10:37007428 A G 0.021698 8.1225e-06
10:37009761 G A 0.338911 4.5270e-05
10:37017925 A G 0.086879 -7.5072e-06
10:37036551 A G 0.083649 -2.6661e-05
10:37041265 C T 0.022599 4.1561e-06
10:37041412 C T 0.159968 -1.8628e-05
10:37055420 T C 0.938290 -3.2563e-05
10:37060768 T C 0.314861 -2.2094e-06
10:37063692 T G 1.259063 -5.0706e-07
10:37068259 C T 0.031319 6.5796e-06
10:37071841 C A 0.083408 -1.5700e-05
10:37084097 T G 0.167043 -7.1703e-06
10:37089969 G A 0.138131 -1.0985e-05
10:37091993 C T 0.154056 1.2993e-05
10:37096493 A C 0.030425 -5.1711e-06
10:37100674 T C 0.077196 4.8766e-06
10:37100768 T C 1.041185 2.7852e-05
10:37111514 T C 0.886694 2.2066e-05
10:37120394 G A 0.181299 5.9718e-06
10:37138052 A C 0.143931 1.8317e-07
10:37142132 G T 0.701020 2.8530e-06
10:37143638 C A 0.609452 -5.0934e-05
10:37147830 C G 0.031948 -1.4116e-05
10:37161534 G A 0.068122 6.3339e-06
10:37162077 T G 0.118878 4.2017e-06
10:37176095 A G 0.030503 1.4729e-05
10:37177813 A C 0.106612 1.0812e-05
10:37191979 C T 0.130332 1.0991e-05
10:37220523 T G 0.076540 5.5632e-06
10:37221864 T C 0.077581 5.0528e-07
10:37222560 C T 1.475788 -2.5874e-07
10:37232415 A G 0.148892 -3.3344e-06
10:37234950 G C 0.831175 -1.4307e-05
10:37235393 G A 1.826306 2.1950e-06
10:37238001 G A 0.161505 1.0789e-05
10:37250582 T C 0.182774 1.2685e-05
10:37250974 G A 0.136394 1.8547e-05
10:37256635 T C 1.341692 5.9391e-06
10:37264042 A G 0.223028 -1.8666e-05
10:37279058 G A 0.112425 4.9021e-06
10:37283349 T G 0.326907 1.6343e-05
10:37285492 T C 0.238416 1.7110e-05
10:37304120 C T 0.085152 2.4845e-06
10:37310508 T C 0.902979 -6.1276e-06
10:37315221 C T 0.155117 -1.0534e-05
10:37327092 T C 0.676622 7.3663e-06
10:37346278 C T 0.163606 6.5210e-06
10:37349436 G A 0.136149 -4.2657e-06
10:37352831 C T 0.057834 6.5535e-06
10:37358339 C T 0.560417 -7.1693e-06
10:37362961 A C 0.035144 2.4424e-05
10:37368998 T G 0.135949 -8.9464e-06
10:37376149 C T 1.105248 -6.4489e-06
10:37394296 C T 0.032210 -1.2318e-06
10:37396981 A G 0.164344 -6.3986e-06
10:37416971 G T 1.174204 -1.1086e-06
10:37419218 T C 0.196938 8.5566e-06
10:37421199 T C 0.128761 7.1532e-06
10:37432010 A G 0.077247 -1.2493e-07
10:37445093 G A 0.198641 9.1159e-06
10:37481539 G A 0.020263 -1.1816e-05
10:37508450 C A 0.828839 -1.3481e-05
10:37522267 T G 0.036147 -1.0665e-05
10:37525630 G T 0.055268 -2.8489e-06
10:37538359 T C 0.075629 -3.4324e-06
10:37538965 C T 0.198618 8.5896e-06
10:37539392 A G 0.137560 -9.3142e-06
10:37539985 T C 0.029255 9.5668e-06
10:37558818 A G 0.937464 -1.3437e-05
10:37585841 G A 0.054088 2.0451e-06
10:37594894 A C 0.027712 -8.9970e-06
10:37598573 G A 0.128758 7.1762e-06
10:37601063 T C 0.914984 1.4718e-05
10:37612616 A G 0.098075 3.3369e-06
10:37612836 T G 0.063509 1.0211e-05
10:37633443 A G 0.145703 2.0494e-06
10:37656491 C T 0.039975 -2.9191e-05
10:37681073 A G 0.274889 3.4795e-06
10:37687545 T C 0.079416 -6.1775e-06
10:37687620 G A 0.041634 -7.6969e-06
10:37706622 T C 0.113136 3.9031e-06
10:37720411 G A 0.126640 3.2510e-06
10:37721225 C T 0.174598 -7.1078e-06
10:37739418 A G 0.031268 9.0587e-06
10:37751394 G A 0.047781 1.0978e-06
10:37758910 C T 0.473381 -1.3713e-05
10:37767467 G A 1.081786 -1.9420e-05
10:37778077 T C 0.102685 -6.4540e-06
10:37807240 T C 0.060292 -1.4778e-05
10:37811746 T G 0.038755 3.7980e-06
10:37812362 T C 0.033281 -2.1042e-05
10:37817540 G T 0.095263 2.5683e-05
10:37836606 T C 0.033050 3.4588e-06
10:37840146 C T 0.520380 -8.8146e-06
10:37843457 C T 0.114941 -4.6908e-06
10:37844115 T C 0.028603 7.4869e-08
10:37845077 A G 0.040587 -1.0337e-06
10:37846521 G A 1.328637 7.6135e-06
10:37853301 A C 0.035708 -4.9963e-06
10:37885669 A G 0.029633 -1.7786e-05
10:37885903 C A 0.454305 -1.2164e-05
10:37897960 A C 1.311536 2.3781e-06
10:37906832 G T 0.027426 -8.7535e-06
10:37913618 T C 1.676867 -1.0559e-05
10:37923915 A G 0.054941 2.7605e-06
10:37939165 T G 0.164827 -1.0645e-05
10:37949979 G A 0.065875 -2.1502e-06
10:37951471 A G 0.027338 -7.1444e-06
10:37953754 C A 0.039231 1.5209e-05
10:37963109 T C 0.046921 -1.0600e-05
10:37982097 T C 0.300252 -9.9593e-06
10:37990034 T C 0.345048 -5.0650e-06
10:37992406 T C 0.031061 -1.5717e-05
10:37996138 T C 0.153193 -3.1899e-06
10:38014782 G C 0.127691 -5.8396e-06
10:38020337 T C 0.276096 -8.9555e-06
10:38027989 T C 0.322898 9.6893e-06
10:38030610 A C 0.028535 -4.6726e-07
10:38030983 A G 0.070397 -1.0824e-06
10:38039183 T C 0.170861 -7.0318e-06
10:38040205 G C 0.205567 1.8080e-05
10:38043551 G A 0.035294 -8.2023e-06
10:38048629 G A 0.083578 3.2986e-06
10:38084912 C A 0.045048 -1.3914e-06
10:38105518 T C 0.050783 -9.8487e-06
10:38121631 C T 0.035793 5.2118e-07
10:38128462 A C 0.051042 -8.9658e-06
10:38129803 T G 0.023061 8.4495e-06
10:38145594 A G 1.968470 1.7335e-05
10:38193722 G A 0.096494 -1.7576e-06
10:38195797 C T 0.027943 2.4119e-06
10:38220013 C A 0.041896 -7.7984e-06
10:38228135 C T 1.705871 1.1725e-05
10:38231211 A C 0.119177 4.5043e-07
10:38241067 C A 0.172442 -5.4953e-06
10:38246545 G A 1.738040 1.1048e-05
10:38249619 C T 0.084744 -6.4052e-06
10:38266870 A G 1.516324 5.1417e-06
10:38274554 A G 0.036181 -5.1935e-06
10:38281614 G C 0.038370 -4.7255e-06
10:38298982 A C 0.030469 -3.9857e-07
10:38318975 C T 1.031428 5.0845e-06
10:38335790 G A 0.155889 8.8456e-06
10:38346017 C T 0.091333 2.0914e-05
10:38356377 T C 0.065617 9.0319e-06
10:38368611 T C 0.171552 -3.1224e-06
10:38369046 A G 0.030017 7.2487e-06
10:38380867 T C 0.191226 -4.9507e-06
10:38381879 A G 0.988495 -2.5026e-06
10:38384015 G T 0.873894 -4.0399e-06
10:38425634 T G 0.115376 6.2078e-07
10:38426984 C T 0.049916 -6.7609e-06
10:38429816 T C 0.040135 -2.2614e-05
10:38482929 C T 0.826289 -5.1333e-06
10:38501155 G A 0.950879 -1.8534e-06
10:38502333 T C 0.330990 -3.3243e-06
10:38550823 A G 0.433192 -1.5044e-06
10:38554626 C T 0.286075 -9.2683e-07
10:38554693 C T 0.907800 -2.5001e-06
10:38574679 T G 0.146594 7.5866e-06
10:38576787 T A 0.031530 -1.8906e-05
10:38577543 T G 0.115230 7.7994e-07
10:38584643 C T 1.015360 -5.0379e-06
10:38623373 A C 0.099941 -1.0992e-06
10:38649891 T C 0.434011 -1.2296e-06
10:38651764 G A 0.034168 -1.6059e-05
10:38655478 T C 0.466462 -3.2548e-06
10:38669528 A G 0.900008 -4.6944e-06
10:38672399 G T 0.126218 -1.2944e-05
10:38709449 G T 0.052089 -9.1027e-06
10:38962788 A G 0.145121 7.7129e-06
10:38989995 G A 0.114819 9.2232e-07
10:39024050 G T 0.469923 -4.9699e-06
10:39030136 C A 1.022004 -3.5300e-06
10:39035115 T G 0.325863 -2.7453e-06
10:39049672 A G 0.900579 -8.4196e-06
10:39072157 A G 0.118603 6.1212e-07
10:39074656 A G 0.294452 -7.8986e-07
10:42423532 G A 0.121771 3.5465e-06
10:42454116 T C 0.049070 -5.9032e-07
10:42464862 C G 0.045214 -3.3302e-06
10:42467126 G A 0.960895 -4.7042e-06
10:42471278 T G 0.114826 1.7633e-06
10:42471449 T C 0.047067 -8.7580e-06
10:42476722 A C 1.057114 -9.1996e-06
10:42483209 A G 0.090374 -3.4855e-05
10:42490985 C T 0.121095 4.1278e-06
10:42493103 A C 0.028504 -1.0906e-05
10:42501173 G A 0.080936 3.0805e-06
10:42509492 A G 0.027042 -1.6903e-06
10:42511722 T C 0.066943 2.5683e-07
10:42520444 T G 1.969551 4.9283e-06
10:42606876 A G 0.116192 4.0332e-07
10:42611505 C T 1.129152 1.3768e-06
10:42618351 G A 0.027889 -2.6077e-05
10:42652777 G C 0.115274 -1.7657e-06
10:42725820 C G 0.104269 -1.5019e-06
10:42734014 C A 0.081796 -1.3680e-06
10:42737622 A G 0.067344 -1.5426e-05
10:42783346 G A 0.070910 -3.2595e-05
10:42827951 A G 0.822662 1.1748e-05
10:42843933 G A 1.104776 7.5467e-06
10:42856898 G A 0.114771 -7.6820e-07
10:42858841 C T 0.031299 -1.8808e-05
10:42877828 T G 0.155953 -6.9417e-06
10:42878987 A G 0.039115 -3.2678e-05
10:42882706 C T 0.049603 -3.6485e-05
10:42885157 A C 0.773562 -8.0134e-06
10:42907260 C T 0.751041 1.7995e-05
10:42916615 C T 1.533330 -1.3776e-06
10:42918660 T A 0.108937 6.8156e-06
10:42926743 C T 1.650366 2.0592e-06
10:42939635 T C 0.053139 8.5269e-06
10:42959602 C T 0.033624 -9.3882e-06
10:42964471 C T 0.033233 -2.6657e-06
10:42970504 G A 0.277776 1.2127e-05
10:42983707 T G 0.296893 6.5656e-06
10:42988230 G A 1.203581 9.6621e-06
10:42990196 T C 0.108835 1.0080e-06
10:43008405 T C 0.053112 -4.6399e-06
10:43011866 A G 0.096708 1.1488e-05
10:43019635 A C 0.149133 -9.8165e-06
10:43028691 C T 0.056668 1.1888e-05
10:43039766 A G 0.150357 6.4746e-06
10:43050025 C A 0.032349 -3.7929e-06
10:43051835 T G 0.059177 -6.3486e-06
10:43074218 C T 0.037201 -1.8352e-05
10:43087416 T C 0.179082 -1.3256e-05
10:43089965 A G 1.716421 -1.2530e-05
10:43090783 C T 0.768288 1.4934e-05
10:43121519 G A 1.856925 -2.0329e-05
10:43133453 A G 0.032224 2.0966e-05
10:43133654 A C 0.470607 2.4522e-05
10:43134361 C T 1.773602 -2.5193e-05
10:43137912 G A 0.233928 3.5726e-05
10:43141235 A G 0.784754 -1.0790e-05
10:43142521 A G 0.153111 -1.4826e-05
10:43156544 T C 0.054339 8.1445e-08
10:43160410 A G 0.052463 -3.1447e-06
10:43167642 T C 0.036069 -9.6698e-06
10:43168023 A C 0.026991 -1.4044e-05
10:43180761 C T 0.111198 -1.2047e-05
10:43182294 C A 0.022680 -2.2367e-05
10:43191254 G C 0.287210 1.0370e-05
10:43209711 T G 0.142408 1.8082e-05
10:43212423 T G 0.113190 3.2427e-05
10:43216662 T G 0.312818 -2.6750e-05
10:43224933 T C 0.076952 3.4215e-07
10:43225469 T C 0.022656 -1.7153e-05
10:43225806 C T 1.402716 2.3027e-05
10:43231006 A G 0.064821 -3.3592e-06
10:43239546 C A 0.026094 8.9154e-06
10:43255654 G A 0.142680 8.5854e-06
10:43256070 A G 0.053523 -1.3191e-05
10:43265618 A G 0.033781 -5.3505e-06
10:43270264 G A 0.114958 -7.6184e-06
10:43273866 C T 0.079573 1.6659e-05
10:43275208 T C 0.133290 1.4890e-05
10:43275990 A G 0.638949 6.9111e-06
10:43276241 A G 0.078104 -1.2809e-05
10:43277859 G A 0.157609 -1.4992e-05
10:43292647 G A 0.306973 5.8845e-06
10:43297639 A G 0.031149 2.2043e-05
10:43311389 G A 0.769645 2.0489e-06
10:43312807 T C 0.379216 4.1706e-06
10:43329878 A G 0.580411 1.4778e-05
10:43341105 T C 1.650155 1.2272e-05
10:43356959 C A 0.625710 -1.5810e-05
10:43375787 T C 0.058497 6.3302e-06
10:43376624 A G 0.189469 -1.7952e-05
10:43379151 T C 0.122077 2.0443e-05
10:43398194 T C 0.635804 4.8355e-06
10:43403838 A G 0.042882 -1.2682e-05
10:43416861 C T 0.233561 9.3273e-06
10:43418934 G A 0.213573 2.5307e-06
10:43423439 C T 0.174982 5.4266e-06
10:43431356 T C 0.189520 -5.9270e-06
10:43436576 A G 0.043752 -7.8788e-06
10:43441217 G C 0.075857 2.9000e-05
10:43452972 T C 0.040590 -1.1829e-05
10:43460062 C T 0.288264 9.6011e-06
10:43460183 T C 0.529346 1.1686e-05
10:43467392 A G 0.312899 -1.2544e-05
10:43470145 G A 0.052541 -8.7119e-07
10:43478876 C T 0.150038 -1.1986e-05
10:43488531 A G 0.033196 -4.3053e-06
10:43489157 A G 0.027369 -5.3141e-06
10:43501091 C T 1.621389 -2.6009e-05
10:43501174 A G 0.270588 5.2431e-06
10:43509445 C T 0.052514 3.4788e-06
10:43516799 A G 0.042872 -1.6020e-05
10:43525148 T C 0.308554 8.1558e-07
10:43534777 T G 0.069615 1.7043e-05
10:43548632 G T 0.097293 -4.0903e-06
10:43548659 G A 1.310281 -1.8256e-06
10:43549827 T C 0.181506 9.0736e-06
10:43555688 A C 0.185573 1.7575e-05
10:43562340 T C 0.792091 2.5009e-05
10:43563176 A C 0.491478 -1.1300e-05
10:43575599 T C 0.771790 1.0297e-05
10:43575625 G T 1.524273 -2.6723e-06
10:43583324 T G 0.040356 -1.1052e-05
10:43583540 T G 0.073929 -4.0896e-05
10:43590868 C T 0.813125 2.3283e-07
10:43598195 G A 0.521383 9.3094e-06
10:43606687 G A 1.373103 1.3681e-05
10:43610119 A G 0.346908 1.6025e-05
10:43610366 A G 1.647530 8.1702e-06
10:43612609 T C 1.548344 3.6889e-05
10:43620335 T C 0.026291 -7.6157e-06
10:43628681 A G 0.155341 -6.5189e-06
10:43650915 T C 0.116849 -3.7894e-05
10:43655570 A G 0.043450 4.3880e-06
10:43658376 T C 0.020198 -1.0317e-05
10:43668416 T C 0.096630 -7.1187e-06
10:43672002 T C 0.097177 2.1515e-05
10:43709063 A G 0.138601 1.1524e-05
10:43716800 T C 0.119096 -3.4979e-05
10:43719867 A C 0.023078 -1.0456e-05
10:43730423 C T 0.134432 -1.4352e-05
10:43730794 G T 1.425121 2.0248e-05
10:43745869 T G 0.364706 2.0423e-05
10:43748423 A G 0.102814 2.9522e-05
10:43753532 T C 0.247262 -1.4006e-06
10:43758650 A G 0.703699 -6.1664e-05
10:43764720 T C 0.070006 -3.3153e-05
10:43766857 C T 1.489241 -7.8611e-06
10:43767880 G A 0.786756 4.0460e-05
10:43783317 A G 0.046146 -1.3575e-05
10:43790965 A G 1.950434 9.9184e-06
10:43792903 A G 0.104864 -2.7108e-06
10:43792983 A G 0.093801 -1.8779e-05
10:43793625 T C 0.668776 1.0001e-05
10:43794079 A C 0.042375 1.3425e-05
10:43796792 A G 0.069163 1.9503e-05
10:43797642 C G 0.278459 -7.3608e-06
10:43811043 A C 0.096898 -3.2410e-06
10:43814049 A G 0.576603 -1.1760e-05
10:43815361 A G 0.172640 -1.0474e-05
10:43820236 G A 0.462151 -1.9122e-06
10:43827653 C T 0.151316 -1.7675e-05
10:43830772 T C 1.546368 1.7128e-05
10:43834545 T C 1.038258 2.3545e-05
10:43846574 T C 0.034726 -1.5330e-05
10:43867139 T C 0.230151 -2.9852e-06
10:43869097 A C 0.429381 -9.3519e-06
10:43871158 A G 0.086546 -8.5013e-06
10:43874179 T C 0.066538 -8.6362e-06
10:43880313 A C 0.062887 1.5115e-05
10:43880649 A G 0.235581 3.9127e-06
10:43888022 C A 0.070421 7.6103e-07
10:43890575 G A 0.068486 1.7210e-05
10:43897997 G A 0.062091 1.0646e-05
10:43909183 T C 0.590134 1.9935e-05
10:43917571 G A 0.090007 7.9173e-06
10:43923646 A G 0.045938 3.2639e-06
10:43923728 A G 1.636736 1.2236e-05
10:43933241 T C 0.167774 5.1044e-06
10:43963442 A G 0.314470 1.1852e-05
10:43967500 G A 0.056563 2.3170e-05
10:43968915 C T 1.547378 1.1795e-05
10:43971441 G A 0.063057 -1.3572e-05
10:43971579 G T 0.088763 -3.4764e-06
10:43976983 C T 0.428701 1.0140e-05
10:43988273 T C 0.349573 -2.1870e-06
10:43988718 A G 1.766201 -2.2375e-06
10:44002739 C T 1.612866 3.9158e-06
10:44002805 A C 0.064634 -5.7917e-07
10:44014299 C T 1.318859 -4.4781e-07
10:44014779 C T 0.081630 -8.7144e-06
10:44015353 C T 0.743511 1.7166e-05
10:44015771 T C 0.518558 1.6967e-05
10:44015891 T C 0.938511 3.8799e-06
10:44016123 C T 0.036215 -8.3878e-06
10:44016330 C G 0.069360 -3.6179e-05
10:44019543 T C 0.020331 -2.6986e-06
10:44021832 C T 1.311237 4.7221e-06
10:44041142 C T 1.321630 1.6158e-06
10:44049745 T C 0.267321 2.5427e-05
10:44053013 C G 1.056401 -1.6684e-05
10:44055035 A C 1.963788 6.1458e-06
10:44070357 G T 0.056447 4.2808e-06
10:44071222 G T 0.072392 1.4636e-05
10:44088396 G C 1.242693 -2.3928e-06
10:44089490 G A 0.035637 -3.0022e-05
10:44091204 C T 0.055390 3.3165e-06
10:44096760 C T 0.472943 4.8557e-06
10:44100867 G T 0.112306 -3.8943e-06
10:44105723 A G 1.876413 -1.6951e-06
10:44107407 C A 0.266247 -1.5805e-05
10:44108129 T C 0.506570 -1.6477e-05
10:44109024 C T 0.350195 1.5303e-05
10:44112245 A G 0.479076 2.3290e-05
10:44114210 C A 0.090717 -1.3280e-05
10:44124200 T C 0.046418 -1.6637e-06
10:44124901 G A 0.566465 2.7349e-05
10:44127462 T G 0.921066 -1.5129e-05
10:44149046 A G 0.226041 1.0891e-05
10:44151100 C A 0.049542 -1.0197e-06
10:44153978 A G 0.133773 -1.2029e-05
10:44157090 T G 0.020525 -4.5323e-06
10:44160271 C A 0.562246 4.1364e-05
10:44160627 C T 1.487994 1.8488e-05
10:44165055 A G 0.066218 -1.3381e-07
10:44172133 C A 0.751198 2.0110e-06
10:44174579 T C 0.041315 -3.5116e-05
10:44179130 A C 0.052248 9.7009e-06
10:44190893 T C 0.084897 6.2852e-06
10:44201064 T G 0.182115 5.9197e-06
10:44208251 A G 0.572873 1.5414e-05
10:44210305 A G 0.249312 1.0157e-05
10:44210656 T C 0.040009 1.4248e-06
10:44233375 A G 0.029310 -5.1791e-07
10:44235295 T C 0.046972 3.4535e-06
10:44240966 A G 0.036613 3.2999e-07
10:44250690 C T 0.059041 -1.9718e-05
10:44252796 A C 0.068513 1.4465e-05
10:44259462 G A 0.051225 -6.5024e-06
10:44263699 C T 0.034909 2.4651e-05
10:44272879 T C 0.181897 5.6943e-06
10:44288408 T C 0.186504 -1.8762e-06
10:44291108 T C 0.242516 9.5592e-06
10:44297019 T C 0.146271 1.0198e-05
10:44304097 C T 0.810606 4.9380e-06
10:44314431 C A 0.326148 1.8676e-05
10:44315843 A G 0.034012 -7.3908e-07
10:44317319 A G 0.180945 -2.5724e-05
10:44322048 C T 1.178130 -8.0245e-06
10:44345134 G A 0.090928 1.2226e-05
10:44358550 A G 1.144132 -1.9452e-05
10:44360819 A G 0.033087 -1.3823e-05
10:44362266 A G 0.885596 -2.8162e-05
10:44375635 T C 0.118997 -1.7137e-05
10:44378684 T G 0.044677 1.2854e-05
10:44380000 C T 0.112381 -1.3016e-05
10:44392564 C A 0.093444 1.4682e-05
10:44392652 T C 0.075490 -8.2763e-06
10:44398291 C T 1.213196 -9.8945e-06
10:44398862 A G 0.052493 -7.0729e-06
10:44404397 A C 0.171290 3.4249e-06
10:44429049 T C 0.023840 1.3099e-05
10:44429119 G T 1.314691 4.8032e-06
10:44429319 T C 0.116376 2.4944e-05
10:44437185 C T 0.151557 -1.4400e-05
10:44439740 T C 0.086090 -4.4691e-06
10:44448756 T C 0.460016 -3.5006e-08
10:44449117 A G 0.173571 3.9822e-08
10:44450060 C T 1.952715 -2.5598e-06
10:44452589 C A 0.184128 6.3602e-06
10:44464873 A G 0.058984 -1.6922e-06
10:44465356 A G 0.040903 1.7675e-05
10:44470955 A C 0.106435 -6.4139e-06
10:44473793 T A 1.808291 7.5258e-06
10:44480287 A G 0.042243 -1.5623e-05
10:44482558 T G 0.060350 -3.5949e-05
10:44483355 G C 0.241160 -5.0071e-06
10:44483778 T C 0.059218 1.5750e-05
10:44489626 G A 1.584722 2.9212e-05
10:44490532 G T 0.166044 -1.0235e-05
10:44495877 G A 0.256765 1.8124e-05
10:44500778 T C 0.073256 -1.4488e-05
10:44501501 A C 1.570361 2.0954e-05
10:44512715 G C 0.022007 4.1003e-06
10:44524675 T C 0.025274 1.7438e-05
10:44527366 C T 0.518453 3.5922e-06
10:44539913 G T 1.041614 7.0724e-06
10:44568952 C A 0.042318 -2.3976e-05
10:44569965 T C 0.035953 -3.0890e-06
10:44579062 T C 0.253793 -1.2401e-05
10:44597898 G A 0.155110 -8.7868e-06
10:44598561 A G 0.115302 3.5413e-06
10:44601052 G A 0.332751 -7.4610e-06
10:44601196 G A 0.061401 1.9515e-05
10:44608481 A C 0.041855 -7.9587e-06
10:44628303 G T 0.296288 -1.6479e-05
10:44631285 A G 0.043562 -2.3271e-05
10:44632262 C T 0.400265 5.3666e-06
10:44640797 G A 0.265292 1.0618e-05
10:44641066 A G 0.036810 7.9144e-06
10:44655275 C T 1.007616 6.3172e-06
10:44660151 T C 0.057566 -2.1491e-06
10:44670020 A G 0.021796 -5.8470e-06
10:44676292 A G 0.023367 -5.8948e-06
10:44677014 T C 0.201943 -1.5150e-05
10:44677301 C G 0.230603 -1.9557e-05
10:44693970 T C 0.036602 -6.0166e-06
10:44697755 T C 0.728208 -3.6400e-06
10:44699424 C T 0.051320 -1.7560e-06
10:44704776 A C 0.118185 1.9471e-06
10:44713475 A C 0.403423 1.2441e-05
10:44732825 C T 0.702587 3.0937e-06
10:44733483 T C 0.050661 2.1466e-05
10:44735490 A G 0.375140 1.8805e-05
10:44736560 G A 0.061000 1.5637e-05
10:44737604 G A 0.040057 1.4962e-06
10:44738932 A G 0.205050 -1.3967e-05
10:44741256 A G 0.208430 -1.8082e-05
10:44749854 C T 0.704589 -2.2460e-06
10:44752268 A G 1.292086 1.8644e-06
10:44753867 C T 0.257588 -2.3860e-05
10:44754032 A G 0.047523 1.5860e-06
10:44759215 G A 0.065827 5.5511e-07
10:44775824 T C 0.256299 -2.9358e-05
10:44778490 T C 0.066786 1.1781e-05
10:44781374 C T 0.026257 6.0083e-06
10:44786833 T C 0.129979 3.1988e-06
10:44794020 T C 0.458041 4.1025e-06
10:44797954 T C 0.091176 1.3809e-06
10:44805674 A C 0.136547 -5.6741e-06
10:44813919 C T 1.960950 -1.5520e-05
10:44826084 C T 1.670465 2.2577e-05
10:44828631 C A 0.153131 -1.4236e-06
10:44833031 C T 0.229100 -2.8789e-06
10:44839865 A G 0.065368 -4.8077e-07
10:44841144 T C 0.540154 6.3233e-06
10:44843882 T C 0.215722 -2.9360e-05
10:44845097 T C 0.379186 6.3820e-06
10:44849540 C T 1.028783 1.7665e-05
10:44851308 C G 0.025733 1.6857e-05
10:44852120 A G 0.119562 -1.6143e-05
10:44854180 A G 0.277035 -2.9013e-05
10:44854913 A G 0.127422 -1.5491e-05
10:44855927 G A 0.438954 1.2757e-05
10:44856642 T C 1.725169 3.4361e-05
10:44856863 A C 0.336752 9.0409e-06
10:44857786 T C 1.403590 9.4759e-06
10:44859151 C T 0.118263 -5.0233e-06
10:44861668 C A 1.703393 1.3794e-05
10:44871739 C A 0.035178 1.0342e-06
10:44874821 G A 0.062536 -4.5646e-06
10:44876499 C T 0.201436 1.5800e-05
10:44884401 T C 0.084822 -1.6793e-05
10:44887197 T C 0.057148 4.3995e-06
10:44889371 T G 0.412851 5.1134e-06
10:44890879 T C 0.086457 6.4956e-06
10:44893756 T C 1.339941 -1.6412e-05
10:44893830 A G 1.514335 -6.3744e-06
10:44894310 A G 0.557561 -2.1046e-05
10:44894940 A G 0.040237 2.8263e-06
10:44898607 T C 0.207637 -8.1740e-06
10:44907260 A G 0.045534 -8.8098e-06
10:44912793 A G 0.299392 2.4166e-05
10:44914953 A C 0.376405 -2.0673e-05
10:44922040 T C 0.264074 -1.1621e-05
10:44935055 C T 1.548949 1.8938e-05
10:44952374 T C 0.029592 -1.1554e-05
10:44953571 C T 0.430081 9.6062e-06
10:44955760 T C 0.035569 9.6918e-06
10:44963072 T C 0.092649 1.9430e-05
10:44963836 T C 0.142014 1.9933e-05
10:44968154 C T 0.168781 -3.0855e-05
10:44970427 T C 1.551424 1.7141e-05
10:44970597 A C 0.023887 1.8786e-06
10:44996906 T C 1.221604 5.2163e-05
10:45001419 A G 1.670384 3.2280e-05
10:45002548 G A 0.107958 1.9338e-06
10:45002658 G A 0.069543 2.7439e-05
10:45005077 C T 0.608779 -1.7825e-07
10:45006398 A G 1.154413 2.3560e-05
10:45006604 T C 0.049760 1.3547e-05
10:45007131 T G 1.043083 -3.2238e-05
10:45012731 T C 0.064644 1.4710e-05
10:45026907 G A 0.892545 2.2257e-05
10:45046299 T C 0.204792 -3.7350e-06
10:45057471 T C 0.106153 -4.0343e-05
10:45078943 T C 0.284460 -1.8426e-05
10:45087072 A C 0.477447 -2.4277e-05
10:45099619 C T 0.050430 -1.0772e-06
10:45102496 A G 1.892899 4.5112e-05
10:45119985 T C 0.227044 2.9774e-05
10:45123379 C T 0.942230 7.9784e-05
10:45123711 C T 0.040686 -7.9067e-06
10:45125718 T C 0.056610 1.5406e-05
10:45130042 A G 0.033866 -1.1608e-05
10:45141957 G A 0.749209 1.0495e-05
10:45145116 C T 0.072562 8.7966e-06
10:45147109 G C 1.432400 -1.6480e-05
10:45155151 G A 0.073463 -2.8999e-05
10:45156416 T C 0.119881 -3.8717e-05
10:45157566 A G 0.108063 3.5198e-06
10:45161109 T C 0.379512 3.5634e-06
10:45180993 C T 0.427439 1.5052e-05
10:45182316 G A 0.576562 -3.4892e-06
10:45183009 A T 0.475394 1.6009e-05
10:45186931 T C 0.194762 -2.1863e-06
10:45192767 T C 0.110423 7.5865e-06
10:45193851 A C 0.175444 -3.8167e-06
10:45196011 T C 0.037388 1.7210e-05
10:45216607 T A 0.059959 2.7813e-06
10:45221793 T C 0.084231 -3.6551e-05
10:45243317 A C 0.030503 7.3878e-07
10:45247709 T G 0.026845 8.1802e-06
10:45248943 G A 0.966053 1.3654e-05
10:45249394 A G 0.613797 1.8657e-05
10:45256309 T C 0.057358 3.3079e-06
10:45262439 G C 0.086685 -7.5046e-06
10:45265699 A G 0.073198 -2.1665e-05
10:45271629 C T 0.064362 2.1419e-05
10:45283306 A G 0.077118 -1.9759e-05
10:45307666 G A 0.046625 -3.5970e-06
10:45313372 A G 0.164341 -2.2258e-05
10:45314905 C A 0.241765 -2.0204e-05
10:45317052 T C 0.466646 1.4904e-05
10:45319654 A G 0.305681 1.0675e-05
10:45329761 T C 0.027348 -3.4721e-05
10:45331473 G A 0.210969 -6.3992e-06
10:45339776 T G 0.089062 -2.9566e-06
10:45343576 A G 0.037918 1.3550e-05
10:45351872 A G 0.534486 -5.6766e-06
10:45365561 G A 0.532314 9.7214e-07
10:45368032 C G 0.369975 -2.3541e-06
10:45370689 T C 0.309571 -5.1085e-06
10:45371060 T C 0.256370 -2.0374e-07
10:45374222 A C 0.088120 6.5862e-06
10:45381307 G A 0.200297 9.8890e-06
10:45384409 A G 0.370485 -1.4874e-05
10:45391707 T C 0.113095 1.0747e-05
10:45401601 A G 0.044432 1.5696e-05
10:45412166 C T 1.226642 3.5896e-05
10:45413022 T C 0.081654 -4.7941e-06
10:45425266 T G 1.605682 -3.7535e-06
10:45425745 T C 0.367494 -4.8620e-05
10:45432156 G A 0.210109 1.5964e-05
10:45432762 G A 0.865612 1.4340e-05
10:45433145 C A 0.468686 -6.3029e-05
10:45443686 T C 0.029123 6.1913e-06
10:45446095 T C 0.066705 -9.0842e-06
10:45448049 T C 0.039690 5.6162e-06
10:45449060 G C 0.787963 -4.3881e-06
10:45453950 C T 0.293058 8.1614e-06
10:45454640 G A 0.768710 -1.4725e-05
10:45458125 T C 0.199740 -2.1349e-05
10:45463065 T C 0.114533 2.1793e-06
10:45464035 G A 1.437037 -2.0565e-05
10:45467204 C T 0.099843 -5.4364e-06
10:45471222 A G 1.284021 -2.4963e-05
10:45473317 T C 0.303577 -2.2095e-05
10:45474443 C A 0.045789 -1.2651e-05
10:45477080 C T 1.630130 -1.7115e-05
10:45478092 G A 0.345133 -5.7699e-07
10:45484308 C T 1.399921 -2.6142e-05
10:45491258 C A 1.968456 -1.1935e-05
10:45496126 A G 0.114271 -1.0522e-05
10:45499009 G A 0.115992 -2.9858e-06
10:45501305 A C 0.073191 1.3529e-06
10:45521180 C A 0.040373 1.4198e-05
10:45522320 C T 0.117199 1.0758e-06
10:45537235 A G 1.443769 -3.5568e-05
10:45545476 A G 1.564996 -4.1593e-05
10:45548366 G A 1.622749 -4.6744e-05
10:45560014 G A 0.075051 2.6071e-05
10:45565417 C A 1.473772 -3.6640e-05
10:45573645 A G 0.712814 -2.8712e-05
10:45579762 T C 0.046289 2.5336e-05
10:45589783 A G 1.531229 -3.1883e-05
10:45590406 G A 0.044687 1.7179e-05
10:45590642 A G 0.084860 -2.9925e-05
10:45597857 C T 0.077414 1.2635e-05
10:45613117 G A 0.074929 -3.7231e-06
10:45620335 C A 0.056202 1.0398e-05
10:45621186 T C 1.088664 -4.6001e-05
10:45632911 G A 0.082344 -1.2297e-05
10:45651372 T C 1.729177 -2.4854e-05
10:45651550 A C 0.028688 1.1469e-06
10:45665728 T C 0.022517 7.1039e-06
10:45694085 A G 0.800896 -3.4706e-05
10:45697020 A G 1.176352 -2.4861e-05
10:45703106 G A 0.022429 1.7517e-06
10:45706161 A C 0.048529 8.3470e-07
10:45720368 T G 1.443075 -8.2729e-06
10:45722867 T C 0.020178 3.1713e-06
10:45723458 A G 1.175274 -2.6420e-05
10:45742582 T C 0.036759 2.0025e-05
10:45744976 C T 0.038078 1.3816e-05
10:45753266 G A 0.062278 -2.0017e-05
10:45764692 G A 1.217650 1.7183e-05
10:45780460 A G 0.033199 -2.4350e-05
10:45781481 G A 0.024064 -1.8087e-05
10:45783429 C T 1.220230 1.8325e-05
10:45789879 T G 0.952943 4.3508e-06
10:45797702 C A 0.027267 -1.8375e-06
10:45798283 G A 1.971401 -2.3775e-05
10:45800858 T C 0.848096 4.1078e-06
10:45801335 A G 0.051157 -1.4393e-05
10:45811168 C T 0.048342 1.1700e-05
10:45816424 G T 0.075581 -8.1369e-06
10:45817890 A G 0.099057 1.2657e-06
10:45819509 A G 0.225099 1.7020e-05
10:45849953 A G 0.220441 1.6996e-05
10:45850300 G A 1.216406 1.9345e-05
10:45875980 T C 0.319063 1.4408e-05
10:45879062 A G 0.091285 -3.9462e-06
10:45879606 T C 0.038166 -1.6992e-05
10:45891484 G A 0.784553 5.3432e-06
10:45898356 A C 0.423815 1.2675e-05
10:45898913 A G 0.022510 -1.3425e-06
10:45904061 C G 0.021069 7.2168e-06
10:45912237 C T 0.316935 1.2221e-05
10:45917542 C T 0.169359 -1.4630e-05
10:45918279 T C 1.462457 -3.3657e-05
10:45919863 T C 0.057426 3.2234e-06
10:45922730 T C 0.052184 2.6251e-06
10:45922801 A C 0.092492 -2.6544e-05
10:45924256 C T 1.509538 -1.7754e-05
10:45925215 A T 0.999674 -2.2524e-05
10:45930281 T C 0.051286 -5.1937e-06
10:45938079 A G 0.027195 -2.8070e-06
10:45941405 T C 0.027590 -6.6287e-07
10:45941499 A C 0.097116 5.4427e-06
10:45944404 C T 0.044582 6.1065e-07
10:45950807 C T 0.029320 -1.2785e-05
10:45953767 G A 0.633248 -5.4118e-06
10:45954290 A G 0.030309 1.7375e-05
10:45955177 G A 0.100825 1.3300e-05
10:45958676 A G 0.114064 -2.8711e-06
10:45970601 A G 0.040652 3.1238e-06
10:45983125 T C 0.067837 2.2367e-05
10:45987515 A G 0.087552 1.4935e-05
10:45997099 G C 0.087392 4.3705e-06
10:46001617 A G 0.096208 7.2132e-06
10:46005065 C T 0.044266 1.0651e-05
10:46010133 C T 0.086376 -2.4861e-05
10:46013277 C A 0.495701 -1.5062e-06
10:46019460 C T 0.094185 -1.0004e-05
10:46024729 G A 0.635757 -5.3422e-06
10:46028959 T C 0.021786 -2.6859e-05
10:46030868 G A 0.027151 4.4087e-06
10:46052917 C T 0.331058 -2.2499e-05
10:46054336 C T 0.020596 7.7548e-06
10:46061206 G A 0.048284 -1.8965e-05
10:46085224 T C 0.038374 1.2120e-05
10:46111895 A G 0.047128 1.2920e-05
10:46136306 A C 1.328695 3.4534e-05
10:46140766 T C 0.071036 -1.3307e-05
10:46141837 C T 1.090656 1.2391e-05
10:46143958 G T 0.272125 1.5112e-05
10:46148326 C T 0.375191 -7.1354e-06
10:46157099 C T 0.070710 -1.5138e-05
10:46163327 C T 0.477202 1.5448e-05
10:46169204 A G 0.065926 3.0585e-05
10:46169848 C A 0.295455 -3.4300e-05
10:46208186 A G 0.482387 1.0626e-05
10:46224381 T C 0.070472 -1.4544e-05
10:46528901 A G 0.069237 8.0787e-06
10:47087371 A G 0.728483 -1.8650e-05
10:47091507 G A 1.270197 1.8363e-05
10:47536152 G T 0.025050 -7.5235e-06
10:47543460 C T 0.041046 -9.7696e-06
10:47556040 G A 0.038523 -5.3369e-08
10:47587221 T C 0.064682 5.7093e-06
10:47594623 T C 0.046768 1.4606e-05
10:47599478 T C 0.078876 2.3655e-05
10:47600184 C T 0.022745 -1.8688e-06
10:47606631 G C 0.040118 -1.9865e-06
10:47607642 A C 0.039105 1.5405e-06
10:47607691 A C 0.075867 2.4265e-06
10:47608802 T C 0.115118 1.6449e-05
10:47612294 G A 0.186949 -1.4808e-05
10:47618365 A G 0.056253 8.8641e-06
10:47620300 A G 0.031520 -6.1350e-06
10:47623492 T C 0.220536 -5.3770e-06
10:47628892 T C 0.078597 -1.4095e-05
10:47634745 T C 0.133137 7.3920e-06
10:47635443 G A 0.031241 -1.0857e-05
10:47636169 A C 0.078271 4.4373e-05
10:47654624 T C 0.065430 1.9678e-05
10:47659716 A G 0.062037 7.3815e-06
10:47660466 A G 0.027919 1.1845e-06
10:47673546 A G 0.095620 7.7234e-07
10:47678244 G T 0.114190 1.3702e-05
10:47684765 C T 0.593667 -2.3856e-05
10:47701362 C T 0.052279 -3.9987e-05
10:47703946 C T 0.275345 9.3616e-06
10:47966214 A C 1.324499 2.9722e-05
10:48003992 T C 0.875070 2.4229e-05
10:48005276 G A 0.220672 4.7850e-06
10:48312762 G A 0.076788 -1.1542e-05
10:48319376 A G 0.577637 1.2419e-05
10:48320402 C T 0.419677 1.3141e-05
10:48323395 C T 0.317394 1.1214e-05
10:48324245 A G 0.145393 -1.1289e-05
10:48326282 G A 0.436364 -2.8059e-06
10:48327604 A G 0.070047 -9.9540e-06
10:48327867 T C 0.264938 9.5295e-06
10:48339106 A C 0.132746 -7.2411e-06
10:48340623 A G 1.067350 -1.9301e-05
10:48341334 G T 1.891610 -2.4160e-05
10:48342670 T C 0.034070 -1.7108e-05
10:48357300 T G 0.027474 9.3766e-06
10:48359864 G A 0.249404 1.9206e-07
10:48366736 T C 0.956152 6.8434e-07
10:48369727 A G 0.093923 -5.2927e-06
10:48370101 G A 0.230083 -1.7884e-05
10:48371277 T C 0.259281 7.1817e-06
10:48372645 C T 0.059058 2.1994e-05
10:48384075 C T 0.157993 -3.3417e-05
10:48387980 A G 0.052755 1.0679e-06
10:48399521 C G 0.034964 -7.9758e-06
10:48400458 T C 0.394053 1.2222e-05
10:48402818 C T 1.764352 -5.6269e-06
10:48403781 A G 0.034396 -1.1064e-06
10:48406227 T C 1.220699 1.3208e-05
10:48407088 T C 0.038826 7.2054e-07
10:48408289 C T 0.121727 -4.3039e-05
10:48411796 T G 0.230117 2.2752e-05
10:48414570 G A 1.868937 -4.3074e-06
10:48420192 A G 0.341414 4.4471e-06
10:48422848 A G 0.058018 -2.9853e-06
10:48426891 A C 0.348584 -3.4918e-06
10:48427639 G A 0.023598 -7.8242e-06
10:48431110 G T 1.594673 1.2662e-05
10:48436242 C T 1.596594 1.5076e-05
10:48440082 G A 0.084832 4.8864e-07
10:48442894 G A 0.532742 -2.7845e-05
10:48443093 A G 0.555929 -2.4757e-05
10:48445554 A G 1.963401 5.7299e-06
10:48447437 T G 0.058664 2.6553e-05
10:48449174 T C 0.034304 1.0012e-06
10:48450392 C T 0.639745 -5.0266e-05
10:48450729 G A 0.052993 -6.0556e-06
10:48451786 A G 0.197241 1.7635e-05
10:48453151 T C 0.042545 5.7104e-06
10:48453280 A G 1.722727 2.3109e-06
10:48455837 T C 0.362659 4.4276e-06
10:48461026 A G 0.067221 -3.2044e-06
10:48472191 G A 0.084506 6.7671e-07
10:48477559 C T 0.027103 9.0018e-06
10:48479761 T C 0.093737 -2.3196e-07
10:48482576 C G 1.592140 -1.3001e-05
10:48485288 C T 0.243808 -1.5139e-05
10:48485976 G A 1.141922 -4.9437e-07
10:48487554 C T 0.122020 -1.7863e-05
10:48488887 A G 0.095052 -9.3444e-06
10:48489065 A G 0.022306 -2.2740e-05
10:48489541 C T 0.409277 1.3637e-05
10:48493811 C T 0.591675 4.6255e-06
10:48494336 C A 0.690677 -1.1027e-05
10:48494364 A G 0.087141 3.5907e-05
10:48496354 A G 0.055584 1.0235e-06
10:48497586 T G 0.054962 -2.0672e-06
10:48499927 A C 0.051905 -5.8200e-06
10:48501995 T G 0.041913 -1.1850e-05
10:48505778 T C 0.987866 5.5637e-05
10:48511877 T G 0.842680 4.2592e-05
10:48516583 G A 0.021409 1.6178e-05
10:48524247 A C 0.686455 -8.0323e-06
10:48528485 C T 1.226534 -1.1339e-05
10:48528502 C T 0.064654 4.8016e-06
10:48529682 C T 0.106605 -1.4442e-05
10:48529707 T C 1.947527 5.2143e-08
10:48530557 C G 1.926809 1.6701e-06
10:48534880 T C 0.800427 1.5105e-05
10:48541256 A G 1.923480 -1.5244e-06
10:48541779 T C 0.062873 -5.6758e-06
10:48542740 A G 0.020889 -1.6270e-05
10:48543126 G A 0.238005 -2.6909e-05
10:48545293 T C 0.359715 -3.7818e-05
10:48545686 T G 0.683317 7.3972e-06
10:48554303 T G 0.045649 -6.5362e-06
10:48561679 A G 0.040631 1.2920e-05
10:48582944 C T 0.025050 -3.2059e-07
10:48583478 T C 1.640758 -3.5169e-06
10:48590354 A G 0.172211 1.2403e-05
10:48591872 A G 0.043382 -6.0518e-06
10:48594291 G A 1.557367 2.4224e-07
10:48596141 G C 0.107870 -2.7127e-07
10:48598133 T C 0.089028 -2.3994e-05
10:48602195 A G 0.025026 5.8481e-06
10:48611773 T C 0.691684 3.0480e-05
10:48614921 A G 0.035967 -6.0620e-06
10:48615461 C T 0.050838 3.9592e-06
10:48623196 G A 0.083687 -1.9649e-05
10:48625324 C A 1.241258 4.6333e-06
10:48629311 T C 0.073134 -8.3775e-06
10:48631327 A G 0.077145 -4.0063e-05
10:48631361 T C 0.043929 -1.8225e-06
10:48636891 G T 1.964717 -1.6684e-06
10:48639880 G A 0.991099 1.4638e-05
10:48642321 C T 0.835126 2.0213e-06
10:48643209 T C 1.186341 -2.7546e-05
10:48645212 A C 0.148494 3.7268e-05
10:48645628 A T 0.023333 -5.9191e-06
10:48648356 A C 1.770441 -1.2479e-05
10:48653495 T C 0.187174 -5.7163e-05
10:48654942 T C 1.157310 -3.7093e-05
10:48656220 G C 0.063451 2.5807e-05
10:48662162 G A 0.227462 4.3644e-05
10:48663854 G A 0.032030 5.0005e-06
10:48663862 T C 0.105789 -5.8872e-06
10:49389758 T C 0.407948 9.1984e-06
10:49390308 A G 1.217793 2.5217e-05
10:49394928 G A 0.039805 -1.2577e-05
10:49397690 A G 0.022520 6.8794e-06
10:49403140 C T 0.542890 6.7462e-06
10:49404479 T C 0.194048 3.5098e-06
10:49411559 T C 0.122033 -5.6939e-06
10:49412577 T C 0.043205 4.2248e-07
10:49418470 A G 0.079501 -2.5501e-05
10:49420008 C T 0.456351 2.2626e-05
10:49424022 T C 0.077798 1.5138e-05
10:49426600 C G 0.033621 -1.5035e-05
10:49427090 A G 0.021987 -1.2835e-05
10:49433015 A G 0.812214 4.0995e-05
10:49433758 A G 0.028987 -3.6503e-05
10:49446236 T C 0.040516 1.8148e-05
10:49446325 T G 0.063447 -1.2459e-05
10:49449085 C T 0.034199 2.3766e-06
10:49449627 T G 0.245933 6.9693e-06
10:49455314 A G 0.133749 -1.0059e-05
10:49483224 T C 0.149732 -1.9475e-06
10:49484481 G C 0.168808 1.7076e-05
10:49491047 G A 1.193865 -2.0022e-05
10:49491942 C T 1.124430 -1.9121e-05
10:49492614 T C 0.076040 5.9023e-06
10:49500504 G A 1.942132 -4.4720e-06
10:49503002 T C 0.138760 -2.5246e-05
10:49503802 C T 0.020712 3.2588e-05
10:49510814 C T 0.211238 6.8797e-06
10:49511627 T C 0.932395 -7.3312e-06
10:49518130 A G 0.159135 2.2192e-05
10:49518363 A G 0.049923 7.0444e-06
10:49529761 A T 0.139559 1.0872e-06
10:49538435 C T 0.133837 1.1376e-05
10:49564486 A G 0.022650 -1.7754e-05
10:49571350 A C 0.093862 -1.1543e-05
10:49574575 A G 0.041087 2.8955e-06
10:49578487 C A 1.117763 -1.9065e-05
10:49607750 A G 0.278422 -1.2298e-05
10:49612716 G T 0.076860 -3.2757e-05
10:49613797 A G 0.050555 3.4313e-06
10:49626368 A G 0.490747 1.7912e-05
10:49627912 G T 0.261147 -3.3842e-05
10:49629485 C G 0.034889 3.3238e-06
10:49652090 C T 0.717522 3.4907e-06
10:49655567 G A 0.096276 -1.0273e-05
10:49657551 T C 0.073453 -2.7936e-05
10:49658842 G C 0.024149 5.3457e-06
10:49660694 A G 0.222760 -9.9151e-06
10:49661883 G A 0.339265 1.2755e-05
10:49678018 C T 0.234091 -2.1642e-05
10:49683413 T C 0.035872 -8.3217e-06
10:49690653 C T 0.054251 -1.1035e-05
10:49695173 G A 1.815186 3.6816e-05
10:49703242 G T 0.588645 2.1604e-05
10:49707061 A G 0.380192 9.4952e-06
10:49720644 G A 0.488704 -1.0273e-06
10:49730982 A G 1.830811 4.4417e-05
10:49735563 T C 0.881897 4.1631e-05
10:49736674 T C 0.322912 4.7771e-06
10:49743008 G A 0.551536 3.0855e-05
10:49753956 T C 0.028236 4.8559e-06
10:49758116 C A 0.102372 3.8767e-08
10:49761146 T C 0.139828 -9.2543e-06
10:49765168 A G 0.311009 3.3598e-07
10:49765286 A G 0.365331 -3.3623e-06
10:49770816 C T 0.220631 -3.0825e-07
10:49772697 T C 0.048651 1.0040e-05
10:49775261 T C 1.279190 -1.0473e-05
10:49781341 G A 0.631361 4.0018e-06
10:49788293 C T 0.021827 -1.4428e-05
10:49788358 C T 1.012454 1.0128e-05
10:49795566 A G 0.120527 -1.5024e-05
10:49798033 T C 1.309663 9.2550e-06
10:49807631 A C 1.356543 4.4070e-06
10:49810853 T C 0.489683 -1.8109e-05
10:49813471 C A 0.056899 8.3817e-06
10:49814057 T C 0.086641 -3.3978e-05
10:49818324 T C 0.204510 1.1632e-05
10:49818441 T C 0.951043 1.4147e-05
10:49818668 A G 0.531018 -9.6924e-07
10:49823349 A G 0.613811 6.7644e-07
10:49829983 C T 0.971251 1.3580e-05
10:49834326 T G 1.016251 1.9553e-05
10:49856744 T C 0.028429 9.0181e-06
10:49862342 G A 0.191243 -1.2054e-05
10:49862652 C T 1.324608 7.3922e-06
10:49866099 G A 0.127837 -1.5396e-05
10:49866788 A G 0.049777 1.9734e-06
10:49871617 G A 0.445836 -5.0486e-06
10:49876324 T C 0.115526 -4.0834e-06
10:49878790 C A 0.179725 1.6092e-06
10:49881538 G A 0.202259 -8.7304e-06
10:49886813 T C 0.689569 2.0582e-05
10:49890875 C A 0.106758 1.3956e-05
10:49895647 G T 0.059517 6.2757e-06
10:49900195 G T 1.448464 -1.4757e-05
10:49903711 T C 0.020882 2.2778e-06
10:49903921 A G 0.080872 -1.3509e-05
10:49905573 T C 0.053377 -1.6165e-05
10:49907243 C T 0.139505 1.0421e-05
10:49908784 T C 0.561362 -4.6768e-06
10:49910599 C T 0.057396 -1.9965e-05
10:49911132 A G 0.045061 -7.4412e-06
10:49911357 A G 0.091146 1.2873e-05
10:49911701 A G 0.170940 3.0798e-05
10:49920683 A G 0.050076 -2.2449e-05
10:49922991 T C 0.047897 1.8973e-06
10:49924919 A C 0.125467 -2.2097e-05
10:49925611 T C 0.432338 -1.9204e-05
10:49929331 A G 0.035929 1.8720e-06
10:49930972 C T 0.213383 2.4396e-05
10:49931845 C T 1.333162 3.2962e-06
10:49933146 C A 1.239983 -2.2420e-05
10:49933488 A C 1.151975 -2.1151e-05
10:49933974 C T 0.136023 2.0581e-05
10:49934020 A G 0.020130 1.5636e-05
10:49936336 T C 0.651569 2.2958e-05
10:49938285 C A 0.052486 8.0862e-06
10:49938524 C T 0.247806 -6.1868e-06
10:49939988 T C 0.052395 -1.0901e-05
10:49942050 T A 0.032390 1.0963e-05
10:49944268 G T 0.197713 2.5738e-05
10:49946318 G T 0.162851 -1.2643e-05
10:49954594 A C 0.033957 1.5851e-05
10:49958535 C T 0.126694 2.1924e-05
10:49968085 T C 0.083251 -3.0591e-05
10:49968648 T C 0.605294 -9.7538e-05
10:49969524 A G 0.058800 2.0375e-05
10:49973070 C G 0.058678 -9.1019e-06
10:49973323 G A 0.136445 8.0944e-06
10:49975771 T C 0.045857 6.1556e-06
10:49976066 A C 0.122101 1.8728e-05
10:49977285 C T 0.466857 5.0402e-06
10:49977882 A G 0.863677 1.9260e-05
10:49984690 A G 1.490873 -1.2671e-05
10:49985110 T C 0.112840 -1.8979e-06
10:49998780 A G 0.094838 5.7854e-07
10:49998824 T C 0.167234 -5.0305e-07
10:50002105 C G 0.084200 -1.3099e-05
10:50002222 G A 0.342648 1.9220e-05
10:50004372 T C 0.093930 2.5584e-06
10:50010018 T C 0.439036 1.5401e-05
10:50013402 C T 0.606263 1.3697e-05
10:50014328 G A 0.311012 1.0490e-05
10:50014917 C T 0.733814 2.1138e-05
10:50018765 A G 0.061210 1.1773e-05
10:50019435 C T 1.910170 2.0499e-05
10:50021046 T C 0.022789 9.2672e-06
10:50025396 A G 0.731315 7.0405e-06
10:50025446 T G 0.229743 8.7453e-06
10:50026020 G A 0.974811 1.4794e-05
10:50028308 T C 0.139413 1.3385e-05
10:50029121 T C 0.048067 -2.1127e-05
10:50031145 G A 0.486283 8.0447e-06
10:50038800 G A 0.977027 2.0704e-05
10:50038878 C G 0.144210 1.1530e-05
10:50040722 A C 0.256452 5.6054e-06
10:50041680 T C 0.048985 -1.6030e-05
10:50047563 T C 0.029565 -1.8236e-05
10:50056819 A G 0.081164 -1.1191e-06
10:50060369 A G 0.024523 -3.1499e-06
10:50068415 T C 0.073161 -1.4832e-06
10:50078117 A G 0.665468 1.8938e-05
10:50086567 T C 0.047013 4.9560e-06
10:50092825 T C 0.033743 -1.0136e-05
10:50098214 T C 0.074714 2.1311e-05
10:50098739 C G 0.146240 4.4805e-06
10:50098740 A T 0.086169 -1.5509e-05
10:50099480 A C 0.033376 5.6848e-06
10:50111346 A G 0.036412 1.4040e-05
10:50119054 G A 0.916830 1.2892e-05
10:50119116 C T 0.052133 -5.3521e-06
10:50119149 C T 0.116801 1.9404e-05
10:50119379 C T 0.632149 -1.5049e-05
10:50121454 A G 0.125253 1.4455e-05
10:50121785 A G 0.039853 2.9441e-05
10:50121964 A G 0.038214 2.1073e-05
10:50122109 T C 0.252423 6.0108e-06
10:50122181 A C 0.653429 -7.0955e-06
10:50124080 A C 0.790619 1.7001e-05
10:50125944 C T 0.624139 -2.7002e-06
10:50127382 A G 0.066504 -1.6149e-05
10:50132639 T G 1.209667 1.0800e-05
10:50135711 G A 0.041457 1.8780e-05
10:50139007 C G 0.176413 -1.0594e-06
10:50139215 A G 1.713721 -1.5054e-05
10:50139535 A G 0.043933 5.8245e-06
10:50141004 C G 0.562450 1.5593e-06
10:50141332 A G 1.884620 -1.6944e-05
10:50141668 C T 0.098316 2.1382e-05
10:50149432 A C 0.020419 -5.2668e-06
10:50151159 C T 0.044058 2.2970e-06
10:50151575 T C 0.030836 -1.0940e-05
10:50171949 T C 0.061601 1.0877e-05
10:50175604 A G 0.126803 -1.2143e-05
10:50175821 C A 1.046873 1.4539e-05
10:50177998 A G 0.075289 -3.1688e-07
10:50183042 A G 0.119330 1.2202e-05
10:50183737 C T 1.879891 -1.4588e-05
10:50188592 A G 0.026988 9.8174e-06
10:50191089 A G 0.116747 -6.5297e-06
10:50195284 T C 0.089307 1.6842e-05
10:50197199 C A 0.062557 9.3696e-06
10:50197994 A C 0.876032 -1.7971e-05
10:50209121 A C 0.504054 -7.2942e-06
10:50209441 A G 0.082113 8.2726e-06
10:50211209 C T 1.280424 -3.4201e-05
10:50219993 G A 0.049056 1.3893e-05
10:50224766 T C 1.615089 -5.5843e-05
10:50226804 A C 0.490224 -3.4489e-05
10:50244183 A G 0.211714 6.5822e-06
10:50244273 T C 0.077788 -4.5546e-05
10:50251101 C T 1.795011 -3.4526e-05
10:50251896 T C 0.066249 -5.9453e-06
10:50253711 T C 0.144169 1.0218e-05
10:50253839 T C 0.050073 -7.7939e-06
10:50292810 C G 0.028004 2.0454e-07
10:50298474 T C 0.063896 -2.4892e-06
10:50307461 T C 0.331955 5.9362e-07
10:50311341 G A 0.216963 -3.3024e-06
10:50315893 G A 0.785900 -3.2590e-05
10:50316586 T C 0.064542 1.7970e-05
10:50319387 A G 0.783091 -3.0609e-05
10:50332840 C T 0.033852 3.4017e-06
10:50332930 A G 0.190744 -2.7187e-06
10:50338992 A G 0.117539 1.4978e-05
10:50345140 G A 1.198910 -8.9034e-06
10:50346307 G A 0.022806 -3.7208e-07
10:50349605 T G 0.028633 1.2302e-06
10:50349716 G A 0.087501 -2.0230e-05
10:50350183 C T 0.621382 1.4338e-05
10:50351704 T C 0.428809 2.0112e-05
10:50358493 A G 0.051021 -6.0003e-06
10:50358852 T C 0.072511 -2.2050e-05
10:50365581 G A 0.111592 -3.1117e-06
10:50365667 G T 0.576403 -2.2963e-05
10:50369688 A G 0.041179 1.2762e-05
10:50370101 T C 0.090041 -1.6230e-06
10:50373832 A G 0.021881 -1.7362e-05
10:50374930 T C 0.444214 -2.5153e-05
10:50376004 G A 0.074211 -2.8905e-05
10:50376942 C T 0.597665 1.9711e-05
10:50377251 A C 0.066674 2.4378e-05
10:50378351 T G 0.671489 3.6454e-06
10:50378449 A G 0.133827 2.1239e-06
10:50379136 T C 0.590213 7.6777e-06
10:50380033 T C 0.461438 1.6089e-05
10:50384547 T C 0.718777 7.9094e-06
10:50386498 G A 0.672879 2.3653e-05
10:50387056 A G 0.192321 6.7893e-06
10:50388598 T C 1.925258 3.0106e-05
10:50393013 T C 0.676925 2.3002e-05
10:50393251 A G 0.035787 -6.8804e-06
10:50401982 A G 0.075017 -7.8979e-06
10:50411159 A G 0.115050 -7.6151e-06
10:50414102 G A 0.028494 3.6029e-06
10:50418927 G A 1.427718 1.7641e-05
10:50421139 C T 0.435544 -2.1840e-06
10:50423250 G A 0.444948 3.6183e-05
10:50426361 T C 0.796922 3.0966e-05
10:50430027 T C 0.174356 -2.4858e-05
10:50439574 A C 0.052949 2.7377e-05
10:50447452 G A 0.071733 -3.1893e-05
10:50450453 A G 0.063767 5.4433e-06
10:50453933 A G 0.120041 -2.9399e-05
10:50460376 A G 0.115251 -6.8236e-06
10:50460557 T C 0.183594 -2.0486e-05
10:50468666 G A 0.023333 -3.1970e-06
10:50470330 G A 0.161067 2.7755e-05
10:50472780 A G 1.531178 -1.1478e-05
10:50476193 A C 1.776135 -3.1174e-05
10:50482300 T C 0.128500 -8.6854e-07
10:50492097 G A 0.060517 1.7534e-05
10:50496617 T C 1.880534 1.1496e-05
10:50499834 G A 0.020100 -4.2123e-06
10:50504845 T C 0.041729 8.6003e-06
10:50508228 A G 0.318499 6.8147e-06
10:50513443 T C 0.145587 7.7968e-07
10:50514253 A G 0.355397 -2.5913e-05
10:50518351 T C 0.942992 -5.0523e-06
10:50521254 A G 0.029521 8.6777e-06
10:50523748 G C 0.068738 -9.2573e-06
10:50528599 G A 0.133712 1.8085e-06
10:50530724 G A 0.020222 -5.6787e-06
10:50531137 T A 0.023231 -1.3763e-05
10:50531214 G C 0.105904 -3.3051e-06
10:50531972 C A 0.346435 2.3693e-05
10:50533237 A G 0.347013 1.7439e-05
10:50533386 T C 0.055788 1.4574e-05
10:50534350 A G 0.250536 -2.2504e-05
10:50534599 A G 0.898485 8.3437e-07
10:50534862 C T 0.659555 1.8328e-05
10:50538068 C G 1.650274 2.4899e-05
10:50538367 A G 0.085329 8.9872e-06
10:50542358 T C 0.998888 -5.1746e-06
10:50546999 G A 1.135860 -7.7838e-06
10:50549116 T C 0.027783 -3.9505e-06
10:50554213 T C 0.090017 -4.5813e-05
10:50555799 G C 0.191141 -1.0200e-06
10:50568273 C T 1.201229 -1.1693e-05
10:50576633 T C 0.243332 3.4465e-05
10:50578746 A G 0.180911 4.6378e-06
10:50592953 T C 0.099883 -2.3387e-05
10:50612261 A G 0.080481 -2.1063e-06
10:50614964 C G 1.001819 -1.0281e-05
10:50618348 G T 0.164596 2.2964e-06
10:50623216 G A 1.752180 -8.4545e-07
10:50624085 G A 1.065783 -2.2981e-05
10:50627519 A G 0.107074 -9.3833e-06
10:50633805 T C 0.171467 1.4939e-05
10:50634165 G C 0.055808 1.1522e-05
10:50637535 T C 0.032091 -5.7545e-06
10:50637770 G A 0.146468 3.2205e-06
10:50638140 C T 0.097504 -1.3162e-05
10:50668313 C T 0.023081 1.4818e-06
10:50669892 A T 0.041648 4.0293e-06
10:50680845 C T 0.082160 -1.5114e-05
10:50681033 A G 0.843499 -1.1782e-05
10:50685177 T C 0.043423 6.2005e-06
10:50691733 A G 0.040040 -5.6170e-07
10:50704091 G C 0.184495 -2.8108e-05
10:50710401 T C 0.122298 -1.1110e-05
10:50714435 A G 0.215195 -1.0249e-05
10:50717586 T C 0.336824 -6.4840e-06
10:50732139 T C 0.035470 -4.2468e-07
10:50732280 T C 0.335443 -7.7787e-06
10:50734686 T C 0.051188 -7.6014e-07
10:50734862 A G 1.035834 8.5735e-07
10:50740600 T C 0.120687 1.4434e-06
10:50740876 C G 1.478069 3.3929e-05
10:50741180 A G 0.391299 5.6939e-06
10:50744306 A G 0.187599 1.5700e-05
10:50747539 C G 0.848864 -7.2414e-06
10:50749740 T C 0.384632 1.5199e-05
10:50751024 C T 0.035093 3.8235e-06
10:50766496 G A 1.238195 -4.2102e-06
10:50768596 G T 1.231763 9.0194e-06
10:50770632 G A 0.585225 9.0254e-06
10:50779645 C A 0.919649 -2.0652e-06
10:50785937 G A 0.191135 2.1297e-05
10:50786698 T G 0.087651 6.2446e-06
10:50791675 T G 0.261960 1.5852e-05
10:50801342 C T 0.199505 -1.9426e-05
10:50801368 T C 0.309156 3.3143e-05
10:50803591 A G 0.020603 -5.5993e-06
10:50806587 A G 0.154512 1.5792e-05
10:50807445 C G 0.041525 -2.4685e-05
10:50814006 C T 0.023976 1.6200e-05
10:50815871 C T 0.177321 -3.2656e-05
10:50816943 T C 0.406789 3.5309e-05
10:50821191 T G 1.551254 8.1396e-06
10:50821243 A G 0.061251 -8.0616e-06
10:50823981 T C 0.206825 1.0454e-05
10:50824106 T C 0.024431 -1.7933e-05
10:50824619 A G 0.516889 -4.6539e-06
10:50825318 C T 0.716836 -3.2949e-06
10:50829480 A G 0.114237 -7.4076e-06
10:50829613 A G 0.034236 4.1320e-06
10:50829893 T G 0.062441 1.3525e-06
10:50830171 T C 0.131713 6.0723e-06
10:50833839 A G 0.382109 1.7658e-05
10:50834978 G A 0.827500 2.6086e-05
10:50835264 A G 0.640370 2.1151e-05
10:50835967 A C 1.959603 7.0529e-06
10:50839567 T C 0.021235 8.8543e-06
10:50840661 C A 1.974865 2.5337e-06
10:50841704 T C 1.864697 3.6638e-06
10:50842024 T C 1.061292 2.4266e-05
10:50849342 G T 0.774701 -3.7229e-05
10:50850860 C T 0.067412 3.0471e-06
10:50850921 G A 0.299453 2.2738e-05
10:50853192 C T 0.154304 1.0695e-05
10:50854637 A G 0.046312 2.4015e-06
10:50858346 C T 0.946847 -4.6730e-05
10:50863083 C A 0.902762 -3.5639e-05
10:50863188 A G 0.023588 -1.8328e-05
10:50871492 C T 0.032536 3.5420e-05
10:50872246 G A 1.819728 -1.7456e-05
10:50876924 A G 0.027637 -5.3985e-06
10:50879878 A G 0.638857 2.3606e-05
10:50885301 A G 1.769873 -2.5222e-05
10:50896333 T C 0.808444 -1.0379e-05
10:50900638 G A 0.927900 -1.6828e-05
10:50902684 T C 0.937872 9.4509e-06
10:50903475 C T 1.865965 -1.2893e-05
10:50909264 T C 0.918221 9.1648e-06
10:50914810 T C 0.022758 -5.0953e-07
10:50916484 G A 1.865180 -3.1351e-05
10:50916542 T C 0.946834 -2.9979e-05
10:50948104 A G 0.042413 -1.3945e-06
10:50950976 A G 0.359382 -6.3502e-06
10:50951259 C T 0.947752 9.3553e-06
10:50952101 G C 0.101400 2.6017e-07
10:50953036 C T 1.377989 1.0156e-05
10:50964656 A G 0.372600 1.3255e-05
10:50977370 T C 0.060309 1.1648e-06
10:50981186 A G 0.367106 8.6228e-06
10:50985985 A G 0.039458 -3.6107e-06
10:50989330 G A 0.049294 4.2473e-06
10:50991900 C A 0.965913 3.4383e-05
10:50993053 T C 0.027236 2.8385e-07
10:50993437 G A 0.167873 -2.8574e-05
10:51021509 C A 0.637990 -4.0513e-05
10:51023864 C T 0.041301 1.8344e-06
10:51038547 T C 0.046771 2.4512e-05
10:51047944 A G 0.044065 -3.2449e-05
10:51049548 A G 0.862909 -3.3135e-05
10:51051329 C T 0.545423 -6.3401e-05
10:51095334 G A 0.149698 -1.6949e-06
10:51106059 C A 0.036507 -2.6808e-06
10:51122366 T C 1.109495 2.9959e-05
10:51126485 G A 0.632697 -3.8073e-05
10:51496796 T C 1.149810 1.3409e-05
10:51497296 C T 0.075391 1.3148e-05
10:51515459 A G 0.076421 -2.8614e-06
10:51515743 C T 0.054734 3.2562e-05
10:51523918 T G 0.022456 2.2443e-06
10:51524971 T C 1.102981 1.9747e-05
10:51527071 T C 0.059045 2.2494e-06
10:51530505 A G 1.087171 2.4548e-05
10:51533289 A G 0.040631 -9.7917e-06
10:51541635 G A 0.118100 2.2242e-05
10:51542120 T C 0.042464 1.9061e-05
10:51543344 C T 0.854600 -2.1870e-05
10:51544788 T C 0.048665 6.2608e-06
10:51549314 T C 0.392649 -1.2190e-05
10:51549496 C T 1.221702 1.7162e-06
10:51549533 G T 0.025964 5.8998e-06
10:51550945 G A 0.193107 1.2464e-06
10:51553065 G A 0.298515 -1.9674e-05
10:51553565 A C 0.056644 3.5076e-06
10:51558125 C T 0.748155 -8.1707e-05
10:51559936 C T 0.664832 -3.5012e-05
10:51563700 G A 0.710121 8.4022e-06
10:51568378 G T 0.842615 2.1209e-05
10:51573474 A G 0.141409 -3.0606e-05
10:51573788 C T 0.840565 2.2367e-05
10:51574606 C T 0.560243 1.0329e-05
10:51579413 T C 0.280751 1.6312e-05
10:51582894 T C 0.220261 -4.9245e-05
10:51586233 A G 0.025747 1.6233e-05
10:51594462 C T 0.679257 6.6508e-06
10:51739867 G A 0.542445 -5.1619e-05
10:51755280 G A 0.149534 -1.1550e-06
10:51779747 G T 0.888343 -2.8406e-05
10:51785728 T G 0.050477 -1.5778e-05
10:51785777 A G 0.312872 -4.6345e-06
10:51786591 G C 0.079365 -6.5338e-06
10:51787804 A G 0.268236 5.0586e-06
10:51797239 T G 1.203292 -7.4741e-06
10:51805248 A G 0.459347 -9.3843e-06
10:51816767 T C 0.299065 8.4636e-06
10:51827934 A G 0.880619 1.0376e-05
10:52005417 A C 0.153580 -3.7906e-06
10:52009061 T C 0.604148 -2.2424e-05
10:52009648 G A 0.947888 1.8865e-05
10:52013434 C A 1.755376 -1.2369e-06
10:52017680 A G 1.608204 7.0021e-06
10:52019971 A G 0.023044 4.4039e-07
10:52022133 T G 0.046384 -1.4017e-05
10:52031007 T C 0.029687 -1.2591e-05
10:52031278 A G 0.604675 -2.7210e-05
10:52032084 G A 1.217769 -3.5588e-06
10:52036219 G A 0.030224 1.9000e-05
10:52036455 A G 0.601364 2.9702e-05
10:52038589 A G 1.942713 -5.0131e-06
10:52039681 C T 0.220227 -3.1691e-07
10:52043987 C T 1.868964 3.9104e-06
10:52045716 C T 0.074188 -1.7186e-05
10:52046848 T C 0.507539 -1.7376e-06
10:52050045 T C 0.067741 4.0159e-07
10:52053870 G A 0.022636 -1.4217e-05
10:52054268 A C 0.066773 -8.7016e-06
10:52060816 C T 0.075643 1.5846e-05
10:52067157 C T 0.043151 9.2811e-07
10:52067937 T C 0.059531 -4.4923e-06
10:52068298 T C 1.057603 3.3253e-06
10:52075832 A G 0.043273 6.4532e-06
10:52079230 C T 0.053469 -1.0336e-06
10:52083060 G A 0.491737 -6.1745e-06
10:52088004 T C 0.732995 3.8568e-05
10:52093097 C T 0.250604 1.0595e-06
10:52094616 T G 0.370768 1.1304e-05
10:52098186 C T 0.409699 5.0890e-06
10:52098379 G A 1.034100 1.5291e-05
10:52103707 G A 1.050644 1.7184e-05
10:52119297 C T 0.671057 4.1552e-05
10:52127483 T C 0.728126 6.4332e-05
10:52136162 C T 1.399965 1.7276e-05
10:52145417 T C 0.022925 6.4146e-06
10:52148399 G A 0.030082 1.5884e-06
10:52150006 T C 0.066650 -2.6761e-06
10:52156286 A G 0.082068 2.1496e-05
10:52158925 C T 0.045258 -1.6783e-06
10:52183046 A G 0.582951 -2.4234e-05
10:52183668 G T 0.031370 -2.2788e-05
10:52186246 G T 0.025478 4.3425e-06
10:52186476 T C 0.463440 3.0259e-05
10:52194090 G C 0.457269 3.6684e-05
10:52209580 T C 0.031540 4.3655e-06
10:52211671 C T 0.119086 1.1833e-05
10:52212309 A G 0.539718 -1.5075e-05
10:52220246 A G 0.249289 -1.6160e-05
10:52228709 T C 0.036507 -1.0538e-05
10:52232747 C T 1.665808 -2.3289e-05
10:52258592 A G 0.033022 -1.6848e-05
10:52259596 A C 0.059939 -7.2805e-06
10:52264437 T C 0.025614 6.9085e-06
10:52265953 T C 0.024829 -2.3969e-06
10:52267005 A G 0.043603 -7.1884e-07
10:52282255 G T 0.094015 5.8661e-05
10:52283600 G A 0.172218 9.3470e-06
10:52291770 A G 0.386686 -2.6804e-05
10:52298383 G A 0.156987 -2.9505e-05
10:52309703 T C 0.553736 -1.7834e-05
10:52315019 T C 0.403222 -3.9163e-05
10:52322859 G T 0.625635 -5.6912e-05
10:52325713 C T 1.681800 -4.5470e-05
10:52343530 T C 0.062519 -1.3148e-05
10:52347599 C T 0.427069 -4.7028e-05
10:52350006 T C 0.402274 1.3077e-05
10:52366631 G T 0.068768 -8.4973e-06
10:52370833 C T 0.095617 8.1378e-06
10:52370918 C T 0.095797 -3.2343e-05
10:52373132 G A 0.023999 7.9695e-06
10:52380642 G A 0.048216 1.1358e-05
10:52387136 T C 0.359082 6.7919e-05
10:52398014 A G 0.557037 6.1548e-06
10:52398577 T G 0.029072 -6.1420e-06
10:52404090 A G 0.055315 -1.9730e-05
10:52412390 T G 0.425692 3.6514e-05
10:52412826 A G 0.084265 -9.5236e-06
10:52420389 A G 0.062829 -1.2740e-06
10:52428634 A G 0.102627 1.8554e-05
10:52456629 G A 0.547501 4.1247e-05
10:52463140 G A 0.578990 3.5236e-05
10:52480121 G A 0.058004 -2.2394e-05
10:52491639 T C 1.466748 -1.4756e-06
10:52516765 T C 1.573696 -2.0714e-06
10:52530819 C A 1.028168 -1.6947e-05
10:52548905 C A 0.052092 -6.5151e-06
10:52549641 G C 0.070227 6.6675e-06
10:52550158 G A 1.714248 7.8890e-06
10:52554308 G A 0.135204 3.6770e-05
10:52566906 T C 0.027994 -2.3820e-06
10:52571924 C T 0.546379 1.4501e-05
10:52573698 A G 0.141490 1.5002e-05
10:52573772 T C 0.020069 6.7688e-08
10:52581892 G A 0.165378 -1.9240e-05
10:52597631 T C 0.070733 1.2303e-05
10:52598916 A C 0.085764 1.9264e-05
10:52612662 T C 0.597604 -7.0152e-05
10:52616223 T C 1.016795 7.6326e-05
10:52625270 G A 0.253362 -8.1113e-05
10:52637925 G A 0.594354 -1.3440e-05
10:52643494 A G 0.029289 3.5968e-06
10:52668995 T C 0.062043 -4.1321e-05
10:52684600 T G 1.131203 1.4893e-05
10:52702677 G A 0.667868 -8.9826e-06
10:52705456 C A 0.032730 1.3903e-06
10:52708822 C T 0.238025 -6.7246e-06
10:52709983 T G 0.237403 1.2842e-05
10:52714759 C T 1.693316 -1.5438e-05
10:52715308 T C 0.029130 4.8796e-06
10:52717857 T C 0.033464 1.0275e-05
10:52717885 G A 1.226629 -1.4571e-05
10:52724904 G A 0.037973 -6.2809e-06
10:52727674 G A 1.723506 -9.1142e-06
10:52728613 C T 0.035538 -1.9699e-06
10:52731919 T C 0.080532 -2.5748e-05
10:52734485 C A 0.174445 -4.4404e-05
10:52738018 G A 1.750800 -1.7502e-06
10:52743715 C T 0.025016 -2.4156e-06
10:52747623 T C 0.660337 -2.2620e-05
10:52750995 A C 0.035654 4.0139e-06
10:52756369 T C 0.040764 -1.2561e-05
10:52760917 G A 0.469407 -1.9912e-05
10:52767011 A G 0.022697 9.9664e-06
10:52771143 C T 1.917558 -3.5207e-06
10:52772786 C T 0.067901 1.8285e-05
10:52802939 G C 0.065491 -2.2949e-05
10:52803593 A G 0.108621 -7.2093e-06
10:52811401 A C 0.041825 2.0156e-05
10:52811530 T C 0.068221 -8.9646e-06
10:52814314 G A 1.960576 1.7362e-05
10:52814337 A G 0.084486 -8.3705e-07
10:52817155 C A 0.087049 2.7445e-05
10:52818828 A C 0.061924 2.1676e-05
10:52824126 A G 0.060520 -1.7708e-05
10:52824324 T C 0.032662 -2.0367e-06
10:52828115 C T 0.699639 6.6907e-06
10:52830695 A C 0.022918 5.6198e-06
10:52834982 A G 0.101886 -2.8679e-05
10:52845552 G A 0.023309 -9.3990e-06
10:52850193 C T 1.176148 -2.0026e-05
10:52865932 T C 0.187419 7.5914e-06
10:52866503 G A 0.488051 2.2012e-05
10:52869223 T C 0.059303 3.4929e-06
10:52874761 C A 1.715132 1.2542e-05
10:52876007 C T 0.035980 1.4717e-06
10:52877106 T C 0.065209 -6.7932e-06
10:52883080 T C 1.172663 -1.8797e-05
10:52888902 T C 0.030337 2.9846e-05
10:52895332 G A 0.078461 3.8344e-05
10:52899265 C T 1.093808 -3.0431e-05
10:52899741 C G 0.344868 -1.1008e-05
10:52900003 C G 0.568457 -1.3422e-05
10:52904317 C T 0.069768 -2.4703e-05
10:52905312 T C 0.818143 2.3432e-06
10:52905403 C T 0.183172 -1.4209e-05
10:52908357 C G 0.062360 -2.5365e-06
10:52910580 C T 0.951243 -1.4385e-05
10:52915469 T C 0.918829 -1.5321e-05
10:52931142 C T 0.902544 -1.5077e-05
10:52940946 T C 0.284552 -8.5874e-06
10:52941404 G A 0.021028 3.7835e-05
10:52941664 A G 0.034076 1.2313e-07
10:52950766 C T 0.061370 -3.0681e-05
10:52954793 T C 0.020236 4.0225e-05
10:52954853 C A 0.042770 -1.9285e-05
10:52958300 C T 0.061527 -1.2515e-05
10:52964590 T C 1.026321 -1.3917e-05
10:52965186 T C 0.107921 -1.2405e-05
10:52980311 G A 0.121547 -2.0861e-05
10:52980600 A G 0.089310 -4.5252e-05
10:52988109 G C 0.115393 -1.5935e-05
10:52992561 G A 0.089211 -1.4036e-05
10:53001009 G C 0.041709 -6.8578e-06
10:53001127 A G 0.034702 2.1471e-06
10:53008235 G A 0.123427 -2.9668e-05
10:53014443 C T 0.035542 1.5990e-05
10:53014699 C T 0.034236 -1.9802e-05
10:53015283 C A 0.924959 -1.3681e-05
10:53026775 A G 0.395318 8.7280e-06
10:53034386 A G 0.240622 -3.5748e-05
10:53035623 T C 0.055390 3.3965e-07
10:53048883 G A 0.024802 1.3945e-06
10:53049844 T A 0.636161 -3.6894e-06
10:53059599 G T 0.399925 2.4883e-05
10:53060634 C T 0.657787 1.0029e-06
10:53063274 C T 0.084248 -1.8922e-05
10:53064997 G A 0.040397 1.9940e-05
10:53079382 T C 0.082520 -1.7843e-05
10:53080409 C A 0.082381 -1.9314e-05
10:53082965 T G 0.063641 1.3871e-05
10:53092302 T G 1.090636 8.0411e-06
10:53093557 G A 0.250394 6.4257e-06
10:53096236 G C 0.328634 1.2267e-05
10:53098046 A G 0.030728 1.7583e-05
10:53101421 T G 0.174197 3.8992e-06
10:53103108 T C 1.628654 1.9837e-06
10:53106717 A G 0.025393 3.2333e-06
10:53113925 G A 0.052561 9.4586e-07
10:53122271 A G 0.170719 2.1172e-05
10:53123578 A G 0.061479 -5.8403e-06
10:53125181 G A 0.038367 -6.3682e-06
10:53129579 A G 0.145883 1.3276e-05
10:53130635 A G 0.079940 6.8278e-06
10:53134345 A C 0.900028 -3.4223e-06
10:53134556 C T 1.304549 6.2936e-06
10:53137812 A G 0.245528 3.8433e-05
10:53142395 T C 0.062938 -2.0232e-05
10:53145366 A G 0.113054 7.3742e-05
10:53159395 G T 0.850017 -6.1774e-06
10:53171093 C T 1.558846 -5.1612e-05
10:53176449 A G 0.052772 -4.3166e-06
10:53177544 A G 0.080219 1.2349e-05
10:53177737 T C 0.249639 -5.7863e-06
10:53192331 A G 0.023687 3.4799e-06
10:53197242 A C 0.681926 -1.6951e-05
10:53200276 T G 0.425498 1.5292e-05
10:53202344 C T 0.042103 -3.4621e-06
10:53202895 A G 1.330130 -5.7043e-05
10:53217522 A G 0.663577 -2.3887e-05
10:53219843 G A 0.364138 4.5813e-06
10:53223471 G A 0.103045 1.3680e-05
10:53223663 C T 0.268498 -6.4864e-06
10:53225393 T C 0.060799 -2.9185e-05
10:53230476 G A 0.049668 -7.0707e-08
10:53231048 G A 0.033811 8.6500e-06
10:53234629 C T 0.901371 -6.5807e-06
10:53236023 G A 0.443327 9.5084e-06
10:53237452 A G 1.342447 5.9993e-06
10:53239156 A G 0.948418 -2.7572e-05
10:53240189 C T 0.189377 -5.6747e-06
10:53242245 T C 1.398602 1.2720e-06
10:53250555 A G 0.164432 -2.9125e-05
10:53255311 T C 0.036647 -3.0987e-05
10:53256817 A G 0.031782 6.2350e-06
10:53257127 C T 1.852560 -5.3074e-06
10:53274109 A G 0.527421 5.1474e-06
10:53275204 T G 0.159329 1.1271e-05
10:53282895 G A 0.564823 9.1724e-06
10:53287405 T G 0.049090 7.9864e-06
10:53291327 A G 0.092234 -1.4872e-05
10:53291813 G A 0.494572 -5.1178e-06
10:53293647 A C 0.095294 -9.0659e-06
10:53301690 G A 1.721483 -2.1566e-05
10:53302022 T G 0.044990 7.5475e-06
10:53305568 G A 1.550574 -7.5279e-06
10:53325576 C A 0.040349 3.3379e-06
10:53341742 T C 0.237675 -3.1647e-07
10:53342888 G A 0.543329 -1.5968e-06
10:53348048 T C 0.303842 2.7688e-06
10:53354456 T C 0.168747 -1.3523e-05
10:53363423 T C 0.064641 -1.5716e-05
10:53363713 A C 1.384296 -5.1071e-06
10:53364281 C T 0.121142 -2.1268e-05
10:53365163 T C 0.521975 -2.1388e-05
10:53367226 A G 0.065141 2.6654e-05
10:53375814 A G 0.034308 2.0261e-05
10:53380059 A G 0.078849 7.8465e-06
10:53380874 G A 1.523709 7.1910e-06
10:53390069 T C 0.041155 -3.1016e-05
10:53390161 C A 0.046669 -1.0937e-05
10:53390880 G A 0.039435 1.8042e-05
10:53393851 A G 1.735011 2.4455e-06
10:53394320 C T 0.070397 -3.0409e-06
10:53394444 G T 1.751317 -1.1209e-06
10:53396155 G A 0.133508 7.7951e-06
10:53400748 G T 0.080304 7.2901e-06
10:53402449 C A 0.053466 7.9610e-06
10:53407143 A T 0.095045 -2.1301e-05
10:53407216 T G 0.103287 2.0412e-05
10:53415079 A C 0.033206 7.5524e-06
10:53416634 C T 0.106751 4.1329e-06
10:53420278 G T 0.248507 -9.1169e-06
10:53425677 G A 0.031302 -1.6029e-05
10:53426042 T C 1.863249 -5.5431e-06
10:53432700 G A 0.043450 -7.6189e-06
10:53433205 T G 0.026634 -2.3573e-05
10:53436142 G C 0.415574 1.9724e-06
10:53437105 T C 1.066385 1.1354e-05
10:53437752 A G 0.028154 7.4235e-06
10:53441007 C T 0.300099 -6.0585e-06
10:53445537 G C 0.099571 -6.7465e-06
10:53446083 A G 0.235784 -3.4231e-05
10:53449554 A G 0.637579 1.0473e-05
10:53458047 G A 0.273557 3.2070e-06
10:53458998 G A 0.275454 2.2705e-06
10:53459593 T C 0.120850 1.6936e-05
10:53459700 G T 0.036008 -1.3034e-05
10:53465698 T C 0.156201 2.0924e-05
10:53467340 T C 0.053775 -8.7074e-06
10:53475719 G A 0.178994 -1.9746e-05
10:53480115 C T 1.000605 3.6672e-05
10:53487197 G A 0.042508 -1.0034e-05
10:53488534 T G 1.064903 9.1452e-06
10:53490111 A G 0.041821 -2.8246e-06
10:53493473 A G 0.234357 -1.9462e-05
10:53509261 C T 0.890087 2.0258e-05
10:53517885 G C 0.110810 1.3609e-05
10:53521356 A G 0.043140 5.4149e-06
10:53524664 C T 0.236883 -7.6717e-06
10:53528721 A G 0.115319 1.1545e-05
10:53533673 C A 0.108128 4.8092e-06
10:53543410 A G 1.125838 -6.6620e-07
10:53547402 T G 0.190077 -2.0469e-05
10:53547844 T C 0.026542 8.0241e-07
10:53550389 G A 1.860243 -7.0841e-06
10:53562658 A C 0.051993 1.3761e-05
10:53566533 G A 1.368293 -1.2152e-06
10:53566931 A G 0.050657 -5.2417e-06
10:53575107 C A 0.103797 1.3086e-05
10:53579412 T G 0.080739 -3.0226e-05
10:53579511 A G 0.053020 1.0373e-05
10:53582152 A G 0.193657 -1.6366e-05
10:53592821 A G 1.028181 -8.3019e-06
10:53600119 T C 0.171626 -5.8678e-05
10:53601984 G A 0.190036 -3.5267e-05
10:53605463 T C 0.057097 4.9296e-06
10:53608977 T C 0.390514 -1.2474e-05
10:53610354 C T 0.115669 1.6196e-05
10:53610965 C T 1.901942 -1.0307e-05
10:53613028 C A 0.067208 -5.3604e-08
10:53613392 C T 0.287836 -3.9095e-05
10:53614762 A G 0.361636 1.1523e-06
10:53614932 T C 0.386890 -4.4022e-05
10:53615279 G C 1.230712 -3.4617e-06
10:53617424 C A 0.068459 -1.0102e-05
10:53619147 G A 0.777067 1.4316e-05
10:53619366 G A 0.169889 7.7201e-06
10:53619542 C A 0.071522 -7.2689e-06
10:53619618 T C 0.125780 4.0939e-06
10:53619852 A C 0.681858 -8.6725e-06
10:53620668 A G 0.506444 -5.3330e-06
10:53623642 G A 0.121496 5.3777e-05
10:53623681 G A 0.163871 1.0018e-05
10:53623686 G A 0.896166 -1.4166e-05
10:53628433 G A 0.059262 1.0142e-05
10:53629464 G A 0.378434 -8.2559e-07
10:53630971 T C 0.043545 1.5245e-05
10:53636854 A G 0.330412 5.8722e-06
10:53642170 T G 1.431720 -1.2925e-05
10:53642377 T C 0.083245 -2.9319e-05
10:53644408 A G 0.148225 1.4830e-05
10:53652218 T G 0.421901 -9.8064e-06
10:53653340 C T 0.078560 4.8724e-06
10:53657698 G A 0.020287 -8.5476e-06
10:53666041 G A 0.048519 -6.5134e-06
10:53668890 C T 0.358362 -5.1433e-06
10:53675164 C T 0.836414 3.9158e-06
10:53675769 G T 0.500022 -1.6359e-06
10:53678819 T C 0.332506 4.4757e-06
10:53679060 T C 1.334393 3.1922e-06
10:53680415 A G 0.041012 1.0969e-05
10:53685448 T C 0.198927 1.6845e-05
10:53694967 G A 0.594877 -2.4156e-05
10:53696074 A G 0.081684 -9.1119e-06
10:53708131 C T 0.182822 -4.0562e-05
10:53709853 G A 0.035226 1.3346e-05
10:53713209 C T 0.620678 -1.9839e-05
10:53721350 T C 0.030027 1.3982e-05
10:53724367 T C 1.741372 -4.9942e-05
10:53724395 G A 0.048424 -2.1259e-05
10:53735069 G A 0.225337 1.1427e-05
10:53745716 G C 0.049651 -9.9771e-06
10:53746534 T C 0.025754 -5.0042e-06
10:53755377 G A 0.584793 -3.0433e-05
10:53758887 C T 0.774670 -4.0633e-06
10:53760357 A C 0.020756 -8.5915e-06
10:53763696 C T 0.032458 6.3700e-06
10:53765229 A C 0.028722 2.0618e-05
10:53765301 A G 1.340931 7.4896e-06
10:53770493 T C 0.823036 1.2399e-05
10:53772875 G C 1.634689 5.3378e-05
10:53773545 A T 0.518153 -2.3451e-06
10:53788070 T C 0.047547 3.9315e-06
10:53789388 T C 0.901987 3.6889e-05
10:53790461 T C 1.491400 -6.4170e-06
10:53790873 T C 0.161196 5.1170e-06
10:53791541 C T 0.026287 1.3272e-05
10:53799707 G A 1.717760 -1.8766e-05
10:53801930 G A 0.030721 1.9087e-05
10:53803067 A C 0.057090 1.4288e-05
10:53808519 A G 0.240548 5.1660e-07
10:53809027 C T 0.470219 -8.3718e-06
10:53809894 G A 0.434586 4.4674e-06
10:53817290 G C 0.127687 -5.2220e-06
10:53819826 A G 0.024659 -3.4931e-06
10:53822301 G A 0.111497 -5.3674e-06
10:53823048 T G 0.066691 3.6623e-06
10:53827301 C A 0.023887 -3.7547e-06
10:53830380 T C 0.467727 -3.3296e-05
10:53830789 C T 0.382296 2.9687e-05
10:53831221 A G 0.108386 -7.2524e-06
10:53832672 G T 0.078685 2.6152e-05
10:53833671 A G 0.767575 8.0052e-06
10:53836836 G A 0.102695 -1.2324e-05
10:53839821 A G 0.116240 2.2415e-05
10:53841337 G A 1.753951 2.2629e-05
10:53843882 G A 0.836883 -1.1480e-05
10:53851287 G A 0.090966 1.5045e-05
10:53867207 A G 0.484628 1.0396e-06
10:53872242 T G 0.031656 -2.4511e-05
10:53874789 G A 0.031482 1.0728e-05
10:53875495 C A 0.047808 1.3834e-05
10:53877215 T C 0.414942 3.6364e-06
10:53885184 T C 0.026464 1.2276e-05
10:53902340 A G 1.592793 -8.7804e-06
10:53906019 G A 0.072719 -5.4039e-06
10:53907722 A G 0.053860 -2.3565e-05
10:53913465 A G 0.493314 5.9981e-06
10:53916059 A C 0.175410 -6.4423e-06
10:53916566 T C 0.027896 1.2509e-06
10:53919109 T A 0.045595 4.2667e-07
10:53923658 A G 0.135789 5.4490e-06
10:53927488 T G 0.469403 7.2993e-06
10:53929791 C T 1.210673 -8.7678e-06
10:53934284 G T 0.630640 1.1837e-05
10:53935082 C T 0.567369 -2.5196e-06
10:53940982 C T 0.634675 -8.9276e-06
10:53943069 G A 0.795892 6.4728e-06
10:53943194 A G 0.029187 1.9576e-05
10:53944635 C A 0.216168 1.5236e-05
10:53947692 T C 0.021324 8.7207e-06
10:53966026 C T 0.217133 1.7463e-05
10:53967361 G A 0.062910 2.6102e-07
10:53974619 G A 0.143010 3.7075e-05
10:53976041 T C 0.031904 3.1339e-05
10:53982401 C A 0.044361 -3.0716e-06
10:53983258 C T 0.587493 -9.8055e-06
10:53983469 A C 0.104980 6.4982e-07
10:53983622 A G 0.118977 2.9627e-05
10:53990654 T C 0.044208 8.1903e-07
10:54002801 G A 1.243941 -2.1699e-05
10:54020120 T C 0.159700 -7.4398e-06
10:54021073 A G 1.779284 -1.3023e-05
10:54027919 C T 1.889591 -2.1028e-05
10:54028059 G A 0.070220 -2.0196e-05
10:54036745 A G 0.041733 5.1989e-06
10:54048119 T C 0.103433 2.3023e-05
10:54060101 T C 0.316867 4.2617e-06
10:54060894 T C 0.639279 1.2340e-05
10:54063913 C T 0.056413 9.9676e-06
10:54065821 A G 0.151986 9.5269e-06
10:54068904 T C 1.021371 5.8873e-06
10:54069336 A G 0.860311 -6.7628e-06
10:54069403 C T 1.147511 1.1984e-05
10:54085899 A G 0.163314 2.2891e-05
10:54086279 T C 0.137536 8.1531e-06
10:54088932 G C 0.136503 8.2957e-07
10:54091912 A G 0.072025 -1.2265e-05
10:54096200 T G 0.939629 -2.4098e-06
10:54098435 C T 0.164619 2.8009e-05
10:54100093 C T 0.041094 -3.1563e-05
10:54110638 A G 0.069288 2.2109e-05
10:54114916 A G 1.080076 -1.8244e-05
10:54116123 G A 0.042290 -3.1315e-05
10:54117661 C A 0.041508 -7.2804e-06
10:54126152 C T 0.040016 -2.2801e-05
10:54129654 A G 0.860485 4.3198e-05
10:54138301 C T 0.029153 -1.4572e-05
10:54138750 C T 0.044742 -1.5539e-06
10:54142641 A G 0.204965 6.3531e-07
10:54145304 C T 1.275855 -1.8144e-05
10:54148116 G T 0.231966 1.1313e-05
10:54148205 G A 0.020110 -1.4527e-05
10:54149771 A C 1.042879 -3.0287e-05
10:54154221 T C 0.051640 -1.1259e-05
10:54158764 T C 1.209167 -2.2430e-05
10:54159820 A G 0.065022 2.1260e-07
10:54161042 T G 0.086896 -1.8471e-05
10:54163235 T C 0.023183 2.7230e-06
10:54169153 C T 0.024214 4.4678e-06
10:54175344 T C 0.220118 1.4987e-06
10:54177595 C T 0.023687 1.8897e-06
10:54186172 G A 0.109352 -2.8485e-05
10:54197748 A G 0.499397 -3.0955e-05
10:54201572 T C 0.411800 -2.2274e-05
10:54210403 A G 0.038323 3.2348e-06
10:54223977 G A 1.520996 -1.3770e-05
10:54225264 C T 0.046153 1.4232e-05
10:54226393 T C 0.065613 9.8348e-07
10:54228212 C T 0.043637 -2.9236e-05
10:54233227 C G 0.101967 -6.9876e-06
10:54234770 A G 0.036314 4.3219e-07
10:54242095 G A 0.038908 3.3748e-05
10:54244257 T C 0.060898 1.5062e-05
10:54244794 A G 0.022847 1.2015e-05
10:54246213 A G 0.030476 -3.2374e-06
10:54258466 C A 0.120599 -4.1457e-05
10:54262181 T C 1.912087 3.3857e-05
10:54263266 A C 0.530417 1.7625e-06
10:54263434 C T 0.024968 2.2087e-05
10:54269431 G A 0.088956 -2.8409e-05
10:54274078 C T 0.197883 2.3668e-06
10:54276358 T C 0.066881 1.6506e-05
10:54286968 A G 0.078733 4.0064e-06
10:54287278 T C 0.032547 -7.5030e-06
10:54293076 C T 0.086430 1.4930e-05
10:54299534 G A 0.025312 -6.9424e-06
10:54299613 G C 0.032315 1.6462e-06
10:54301740 G A 0.334016 1.9427e-05
10:54307933 A G 1.574570 1.9381e-06
10:54308340 A G 0.023265 -6.4254e-06
10:54334483 G A 0.077139 -1.2606e-05
10:54334653 C G 1.595547 2.6536e-05
10:54335093 A G 0.833334 3.6909e-06
10:54336509 G A 0.262942 -3.5845e-06
10:54336779 G C 0.047132 -7.0854e-06
10:54338259 T C 0.060486 -6.5821e-06
10:54344974 G A 0.087916 7.4442e-06
10:54351105 C T 1.224273 1.2861e-05
10:54353639 A G 0.043899 -2.4712e-06
10:54360533 G A 0.034226 7.9230e-06
10:54368513 G A 0.277415 2.1222e-05
10:54371482 A G 0.068054 -6.0708e-06
10:54372626 C A 0.055118 -3.6199e-06
10:54382602 G A 0.827881 1.4187e-06
10:54390301 A G 0.548058 -1.3093e-05
10:54392216 T G 0.158626 2.7388e-06
10:54397914 A C 0.046408 -1.4131e-05
10:54399802 T C 1.829903 -5.6166e-06
10:54410153 C A 1.814859 -2.1934e-05
10:54410645 C T 0.452513 -2.6229e-06
10:54410927 C A 0.766425 -8.8371e-06
10:54411308 A C 1.261334 -2.8706e-05
10:54412493 C A 1.555806 6.6428e-06
10:54412870 T C 0.908382 -1.2822e-05
10:54413404 T G 0.051793 -8.0686e-07
10:54414834 C T 0.039547 3.5920e-06
10:54417882 T C 0.984102 1.0260e-05
10:54426718 A C 0.073497 -1.2588e-05
10:54437606 A G 0.214709 -1.3453e-05
10:54442734 T G 0.764963 -1.3388e-05
10:54446885 C T 0.071556 3.0282e-06
10:54446999 T G 0.376439 -1.5931e-05
10:54447346 G A 1.153730 -1.5571e-05
10:54451879 G A 0.189778 -1.6305e-05
10:54463900 A C 1.110001 2.5593e-05
10:54467023 A G 0.154655 -2.4604e-06
10:54468032 A C 0.254443 -1.6979e-05
10:54475514 A G 0.060823 -1.3589e-05
10:54480395 G T 0.030847 -4.6135e-06
10:54496648 T G 0.301078 3.6827e-07
10:54498390 G A 0.109158 -1.5552e-05
10:54501717 T C 1.072362 7.3419e-06
10:54510601 A G 0.050725 -9.0825e-06
10:54510808 A G 0.158408 2.1602e-05
10:54512008 G T 0.449419 -9.5502e-06
10:54516331 G A 1.193158 4.7787e-06
10:54527032 G T 0.054686 4.1648e-06
10:54528746 T C 0.049498 -1.6070e-05
10:54531226 T C 0.038353 -7.2813e-06
10:54531242 A G 0.143170 1.3872e-05
10:54533360 G A 0.284178 -1.9597e-05
10:54536551 C T 0.462862 4.4490e-05
10:54540743 A G 0.091391 -1.4892e-05
10:54543189 T G 1.464433 2.4306e-05
10:54547624 C T 0.028419 1.2207e-05
10:54554024 A G 1.745938 -3.3324e-06
10:54562961 T C 0.554001 -2.3571e-06
10:54564363 C A 0.433029 4.0486e-06
10:54565128 C T 0.430781 8.5989e-06
10:54565407 T G 1.333835 -8.3162e-06
10:54572822 A G 0.081103 -1.1620e-05
10:54585862 A G 0.020307 -1.9629e-05
10:54588046 A G 1.714313 1.8115e-05
10:54590399 T C 1.131974 7.4687e-06
10:54596674 C T 0.497632 1.5002e-05
10:54613900 C A 0.153750 -1.4476e-06
10:54617058 A G 0.494127 1.9214e-05
10:54624102 G T 0.083493 1.1337e-05
10:54624241 C T 0.161893 -2.8363e-05
10:54631215 T C 1.726960 7.3013e-06
10:54631733 G A 1.013385 8.1977e-05
10:54633267 G C 0.073684 3.1823e-07
10:54655658 T C 1.784366 1.7268e-05
10:54660638 G A 0.065419 1.3190e-06
10:54667007 A C 0.154015 -1.8932e-05
10:54669056 A G 0.170151 1.0399e-05
10:54670008 C T 0.177739 1.7238e-05
10:54670678 T C 0.528805 1.5170e-05
10:54671233 A G 0.056386 -2.4332e-06
10:54671926 T C 0.135959 -2.0309e-05
10:54672175 T C 1.068772 -8.0489e-07
10:54674566 A G 0.067935 -6.6291e-06
10:54676411 A G 1.305083 -1.3716e-05
10:54676932 T C 0.280275 2.7911e-06
10:54680402 G A 0.248850 -6.7532e-06
10:54681053 A G 0.081235 1.4384e-05
10:54695684 T C 0.505941 2.7733e-05
10:54695965 A G 0.922960 9.8830e-06
10:54703725 C T 0.399959 -7.4099e-06
10:54703806 T C 0.132216 -1.0670e-05
10:54704973 T C 0.146284 1.6610e-05
10:54706817 T C 0.417383 2.9973e-06
10:54713182 A G 0.101859 -1.5722e-05
10:54715100 G A 1.406384 -2.7440e-05
10:54717141 G A 1.541728 -6.1566e-06
10:54719166 A G 0.209776 1.8671e-05
10:54719998 C T 0.234965 -1.9471e-05
10:54723082 T G 0.660633 1.9385e-05
10:54725683 A G 0.166000 -1.5937e-05
10:54725850 A G 0.643321 -6.5681e-06
10:54732096 C T 1.532728 2.2394e-05
10:54742877 A G 0.287295 -2.4023e-05
10:54751205 T C 0.057375 -6.8034e-06
10:54765608 C A 0.714840 9.8790e-05
10:54770122 A G 0.538226 -3.5059e-05
10:54774037 G A 0.029463 1.0815e-05
10:54778333 G A 0.050399 -2.9923e-07
10:54782940 G T 0.329303 -6.3821e-06
10:54783246 T C 0.067789 -4.6187e-05
10:54793779 G T 1.470654 4.2815e-05
10:54794763 C T 0.468808 7.5714e-06
10:54796265 G A 0.047951 5.1594e-06
10:54812634 T C 0.052918 -3.4266e-06
10:54817443 C T 1.240004 -2.8733e-05
10:54825016 G A 0.056529 2.6534e-06
10:54831767 C T 0.402107 -2.5188e-05
10:54831907 T C 0.048682 1.0314e-05
10:54834245 G A 0.055832 -1.3658e-05
10:54837180 C T 0.181483 -4.2612e-07
10:54837987 T C 0.041763 1.5042e-05
10:54839608 C T 0.497370 2.4899e-06
10:54843940 A G 0.741624 5.0753e-05
10:54844131 G A 1.147416 1.1298e-04
10:54845270 A G 0.180452 1.1060e-05
10:54845292 T C 0.026077 3.6080e-06
10:54847997 A G 0.138869 -1.4444e-05
10:54851562 T G 0.046720 1.0630e-05
10:54858451 T G 1.280111 2.2670e-05
10:54864153 G A 0.049138 -4.1892e-06
10:54875845 T C 0.068772 2.6794e-06
10:54879218 G A 0.096800 7.7199e-06
10:54886526 G A 1.738985 9.8633e-06
10:54887848 T C 0.058120 1.3319e-05
10:54894349 A G 0.177022 1.9205e-05
10:54897278 A G 0.055169 2.6304e-05
10:54902957 T C 0.055472 2.1210e-05
10:54911952 A C 0.069921 -3.5328e-05
10:54912180 T C 0.483530 -5.5782e-05
10:54914951 T C 1.227411 -3.4039e-05
10:54922812 A C 0.746723 8.7123e-06
10:54944678 A G 0.968558 -5.4340e-05
10:54944818 T C 0.048927 -2.5822e-05
10:54945433 T C 1.650787 2.0534e-05
10:54951247 C T 0.573241 -5.5590e-06
10:54953967 T C 0.032703 1.4036e-05
10:54954913 C T 0.575553 8.5951e-06
10:54956628 T G 0.033019 6.9027e-06
10:54968868 G A 0.045615 -1.1066e-05
10:54974083 G A 0.034067 -3.6126e-06
10:54974228 T C 0.045367 1.6213e-05
10:54984502 A G 1.003026 -2.3981e-05
10:54984504 G A 1.786651 1.0957e-05
10:55010261 A C 1.874060 -4.3821e-05
10:55014860 A G 0.039520 -1.4073e-05
10:55017676 G C 0.641169 -5.1422e-07
10:55026784 T G 0.463603 1.5227e-05
10:55029433 A G 0.040839 -3.8036e-06
10:55039402 A G 0.524202 2.6217e-06
10:55043282 A G 0.524242 -2.3617e-07
10:55047496 G A 1.585844 -5.4512e-05
10:55052104 C T 1.071046 -3.3884e-05
10:55059077 T C 0.070546 6.3255e-06
10:55059337 C T 0.524317 -3.6086e-06
10:55066254 T C 0.182210 2.1297e-05
10:55071216 A G 0.085914 5.7780e-06
10:55071833 T C 0.885725 -4.3558e-05
10:55074671 T G 0.048121 -6.0529e-06
10:55076522 G A 0.090772 -1.2057e-05
10:55078713 C T 0.522869 -4.2700e-06
10:55080874 A G 0.338905 3.3310e-05
10:55090182 G C 1.961902 -2.4747e-06
10:55094843 A G 0.288390 2.6042e-05
10:55096422 G A 0.836054 1.6235e-05
10:55104360 G T 0.507087 -2.2965e-05
10:55104497 G A 0.179616 -4.2380e-06
10:55108233 A G 0.168954 -1.9360e-05
10:55117633 G A 0.191243 1.3894e-05
10:55117955 C G 0.143170 2.1001e-05
10:55118190 C G 0.127490 -2.1900e-05
10:55121309 C T 0.025920 2.5892e-06
10:55123373 T G 0.393370 -8.3893e-06
10:55124591 A C 1.628858 1.5015e-05
10:55136974 G A 0.195245 8.6432e-06
10:55138574 G T 0.021466 -1.4708e-05
10:55139542 C T 1.164205 -1.9828e-05
10:55146454 G A 0.124835 -1.2413e-05
10:55147591 C T 1.184355 -1.3932e-05
10:55147683 T C 0.027722 1.1711e-06
10:55149260 G A 0.078543 -3.6675e-05
10:55159050 G C 0.169281 -2.1273e-05
10:55160552 A G 0.360697 -2.1134e-05
10:55173321 A G 0.540177 1.0464e-05
10:55175313 C T 0.354550 6.7768e-06
10:55182919 G T 0.029721 1.2961e-06
10:55187651 A G 1.722846 -3.0025e-05
10:55188681 T C 0.296097 5.0905e-06
10:55196027 C A 0.020175 -1.8144e-05
10:55196113 C T 0.064950 -1.1437e-05
10:55198597 G C 0.709393 -1.0736e-05
10:55205997 C T 0.303754 1.4725e-05
10:55208691 G C 1.242513 8.3419e-06
10:55208819 G C 0.179551 -5.3545e-06
10:55216956 G A 0.053418 8.6369e-06
10:55218097 G A 0.063536 1.1787e-05
10:55223621 G A 0.074154 -2.3063e-05
10:55246731 C T 1.377928 -7.0520e-07
10:55247660 A G 0.346292 2.0750e-05
10:55247791 G A 0.252029 2.3012e-05
10:55250225 A G 0.224776 1.1541e-05
10:55252387 A C 0.172997 1.9135e-05
10:55267820 A C 0.163841 8.6688e-06
10:55271690 C T 0.730023 -2.0539e-05
10:55281261 C T 0.040567 -1.5039e-05
10:55283948 A G 0.562800 -3.0586e-05
10:55292258 A C 0.097867 8.7504e-06
10:55294874 A G 1.306154 -4.2987e-06
10:55296561 G T 0.174730 1.2277e-05
10:55318856 G A 0.996277 -5.4044e-05
10:55325763 G A 1.001856 -4.2933e-05
10:55331574 A G 0.198754 2.6134e-06
10:55332545 C G 0.108029 5.3880e-06
10:55333463 A G 0.128901 -1.3598e-05
10:55335193 C T 0.675620 2.6436e-05
10:55335280 T G 0.066133 1.8768e-06
10:55355686 G A 0.711097 2.6875e-05
10:55367359 C T 0.421711 2.2917e-06
10:55368113 A G 0.881180 3.3959e-06
10:55376475 A G 0.124100 -9.4827e-06
10:55383424 G T 0.256972 1.3281e-05
10:55384743 T C 0.050885 8.9964e-06
10:55394955 C A 0.248422 -2.6303e-05
10:55398076 T C 1.296125 4.0010e-06
10:55401516 T C 0.072715 -1.4073e-05
10:55411629 C T 0.067381 -1.3647e-05
10:55434812 A G 0.079481 -2.4299e-05
10:55436702 C A 0.373610 5.9737e-06
10:55437282 G A 0.025692 2.7268e-06
10:55443597 A G 0.332397 -4.7514e-06
10:55449251 C T 0.236301 5.7838e-06
10:55457255 A C 0.056393 7.6129e-06
10:55457393 G A 0.453771 -1.0646e-05
10:55460324 C T 0.392037 -1.2268e-05
10:55479548 G A 0.238831 -4.3127e-06
10:55482085 T C 1.914695 -1.4170e-06
10:55484498 T C 0.422666 -7.5093e-06
10:55485364 T C 0.038330 1.8686e-05
10:55492531 G A 0.031802 4.9132e-06
10:55494751 A G 0.424016 -3.0865e-06
10:55508663 T C 0.534320 -1.7761e-05
10:55520279 G T 0.363404 1.0714e-05
10:55531562 C T 0.098795 -1.7722e-05
10:55536140 A G 0.084914 5.1977e-06
10:55539406 G A 0.083119 -6.1074e-06
10:55539954 G A 0.190339 6.2657e-09
10:55541467 T G 0.518623 1.7437e-05
10:55543601 G A 0.145740 6.5530e-06
10:55545154 A G 0.035015 -4.0953e-05
10:55549907 A G 0.023316 3.6052e-06
10:55551277 T C 0.037745 -1.1737e-05
10:55563302 T C 0.082976 -1.2446e-06
10:55566406 G T 0.633659 3.4726e-05
10:55566438 T C 0.071386 8.9475e-06
10:55568972 G T 0.329300 -2.8688e-06
10:55570347 T C 0.022690 1.8306e-06
10:55582636 C T 0.024788 9.9439e-06
10:55582905 T G 0.101974 6.3577e-06
10:55589608 T C 0.262871 8.4679e-07
10:55590584 T C 0.820527 3.3421e-05
10:55607045 C T 0.093930 -7.9639e-06
10:55609769 T G 0.395498 -7.9006e-06
10:55617880 G A 0.092846 -6.5408e-06
10:55623011 T G 0.040924 -1.3045e-05
10:55625542 T C 0.323418 -2.0071e-05
10:55626367 G A 0.835245 -6.4782e-06
10:55627331 C T 0.029854 3.4750e-06
10:55643955 T C 1.295145 -2.7095e-05
10:55646895 C A 0.042127 9.0069e-06
10:55659854 T C 0.055329 -1.1854e-05
10:55660369 T C 0.023588 -8.5191e-06
10:55667925 G C 0.074266 4.3988e-05
10:55668437 C T 0.190618 -2.9889e-07
10:55678425 C T 0.021647 1.5156e-05
10:55680375 G A 0.058358 7.0885e-07
10:55686763 G A 1.869297 7.7923e-06
10:55691848 G A 0.024645 -2.4990e-07
10:55707431 T G 0.172918 -8.5311e-06
10:55708906 A G 0.084169 6.0433e-06
10:55719947 G A 1.351463 -5.5205e-06
10:55725337 A G 1.357447 -9.7841e-06
10:55741052 T C 0.034960 9.3597e-06
10:55753901 T C 0.933017 -7.3998e-06
10:55755491 T C 0.387933 -8.3389e-06
10:55757217 A G 0.103637 -1.0362e-05
10:55768235 T C 1.250774 -1.4191e-05
10:55770773 A G 0.099363 3.2524e-06
10:55779350 G A 0.060479 4.6144e-06
10:55806680 G A 0.039778 3.5125e-06
10:55807610 T G 0.492440 -8.4239e-06
10:55815450 T C 0.099710 6.5001e-06
```
