## Supplemental_Data_Files for "Common genetic variation associated with Mendelian disease severity revealed through cryptic phenotype analysis": SupplementalDataFile_8.txt (part 13 of 21)

```
10:55827216 A G 0.026427 -3.2238e-07
10:55838466 C T 0.043474 -3.7696e-06
10:55841801 T C 0.153784 -4.8836e-06
10:55843133 T C 0.773351 2.0782e-05
10:55846847 T C 0.066388 8.3508e-06
10:55852464 G A 0.037605 -7.2342e-06
10:55858508 C T 0.059239 -3.2494e-06
10:55859463 G A 1.409883 1.6621e-05
10:55861453 A G 0.076697 -7.5213e-06
10:55867198 T C 1.311794 2.8490e-06
10:55870356 T C 0.413877 -1.9425e-06
10:55873902 C T 0.852788 -2.0369e-05
10:55874703 T C 1.361224 -5.3358e-05
10:55877965 A T 0.070964 -7.1514e-06
10:55881607 T C 0.063413 -1.1727e-06
10:55892271 C T 0.049467 1.3079e-05
10:55892642 C T 0.048913 1.2746e-05
10:55896262 C T 0.513618 -1.9945e-05
10:55909501 G A 0.032645 1.6709e-05
10:55919658 C T 0.033250 -3.1597e-06
10:55921514 C T 0.523964 2.2781e-05
10:55922376 T C 0.139321 -2.9005e-05
10:55924306 G A 0.054142 -1.0225e-05
10:55926133 T C 0.119167 -1.3645e-05
10:55936308 A G 0.808457 -5.5289e-06
10:55944422 A G 0.040815 1.4531e-05
10:55951157 A C 0.448610 1.0677e-05
10:55951173 G A 0.567883 -4.6828e-07
10:55955444 G T 0.273366 3.8303e-06
10:55955610 T C 0.255371 -8.0111e-06
10:55960818 G A 0.241010 -1.6125e-05
10:55963315 C T 0.137183 -1.9572e-05
10:55966146 G A 0.099003 -1.6462e-06
10:55968685 T C 0.315776 1.6394e-05
10:55969252 A C 0.041107 -3.2433e-05
10:55969540 G A 0.125814 -3.0135e-05
10:55969932 C T 1.713035 3.6739e-06
10:55970572 C T 0.047356 2.3707e-05
10:55973589 T C 1.292789 -6.6257e-06
10:55973889 A G 1.400193 -7.1801e-06
10:55978528 C A 0.032920 1.3060e-05
10:55996608 C T 0.058831 1.9612e-05
10:56007813 A G 0.094695 -3.4237e-06
10:56012834 C A 0.029861 -2.2610e-05
10:56026088 C T 1.474020 -5.9842e-06
10:56034219 C A 1.143493 -4.2780e-05
10:56039990 C T 0.075405 2.3764e-05
10:56065342 C T 0.043178 3.4131e-06
10:56067437 C T 0.406561 -2.4130e-05
10:56072270 T C 1.006664 3.4453e-06
10:56073457 G T 0.060445 -6.9433e-06
10:56080137 A C 1.000479 6.9094e-07
10:56093077 T C 0.051946 -2.1624e-05
10:56094078 A G 0.036511 -8.3203e-06
10:56097371 G A 0.075061 1.3357e-05
10:56097864 G T 1.415479 -1.9811e-05
10:56102910 A G 0.412065 -2.5991e-05
10:56106173 C T 0.047241 -2.3423e-05
10:56123140 G A 0.222794 1.5846e-05
10:56127060 T C 0.063383 1.2379e-06
10:56148082 G A 0.058035 -9.9513e-06
10:56159863 A G 0.036599 4.2150e-06
10:56165837 C G 0.061870 -4.5186e-06
10:56169913 T G 1.728528 -1.5726e-05
10:56170113 A G 0.977510 -2.0719e-05
10:56175580 C G 0.052884 -2.1377e-05
10:56176979 T G 0.038918 1.0288e-05
10:56185949 T C 0.135813 -1.5905e-05
10:56192417 C T 0.138947 -1.3009e-05
10:56198138 A C 1.026746 -1.6148e-05
10:56203741 G A 1.145376 -1.2786e-05
10:56207381 A G 1.199879 1.7028e-05
10:56208736 A G 1.251495 1.6469e-05
10:56213531 G A 0.031768 -2.5148e-06
10:56224235 T G 0.032604 1.4902e-05
10:56229623 C G 0.034250 4.0429e-06
10:56236971 T G 0.106459 1.5383e-05
10:56237214 T C 0.103569 -1.9696e-06
10:56239430 C T 0.209667 1.0777e-05
10:56244067 A G 0.225714 7.8841e-06
10:56244090 C T 0.049148 9.8421e-06
10:56249445 C T 0.297291 -5.0333e-07
10:56250419 A G 0.069594 5.7994e-06
10:56258984 A G 0.115512 -2.0110e-06
10:56263572 C T 0.118576 2.8796e-06
10:56263890 C A 0.347081 -1.2758e-05
10:56268254 A G 0.212003 -9.9188e-06
10:56269558 G C 0.033515 1.3731e-06
10:56271258 C T 0.158078 -2.1237e-05
10:56282688 A G 0.030020 5.2123e-06
10:56287101 A G 0.467489 2.8977e-05
10:56287569 C T 0.175482 -8.6311e-06
10:56298010 C T 0.054047 1.6521e-05
10:56298422 C T 0.448896 -1.1505e-05
10:56300266 C T 0.228869 2.3318e-06
10:56304487 T C 0.025924 -9.4304e-06
10:56304691 G A 0.737785 -1.1340e-05
10:56305990 T C 0.982396 -3.8990e-06
10:56314562 G A 0.048974 -2.7147e-05
10:56315090 C T 0.057025 3.7154e-05
10:56317823 C T 0.585623 1.6815e-05
10:56317924 G A 1.682790 2.1300e-05
10:56324127 G A 0.531793 -5.2359e-06
10:56331838 G A 0.045734 -2.8786e-05
10:56336022 G T 1.962561 3.7922e-06
10:56344426 G A 0.162848 7.0375e-06
10:56345425 A G 1.627981 -3.9563e-06
10:56346558 A G 0.059568 -5.6394e-06
10:56350932 C T 0.043817 -2.3861e-05
10:56354461 C T 0.050130 2.6301e-05
10:56360706 C G 0.032118 4.5966e-06
10:56366138 G A 0.371125 -1.0164e-06
10:56366524 C T 1.078764 1.5869e-05
10:56371099 G C 0.320501 1.2575e-05
10:56387287 T C 0.033855 2.1575e-06
10:56391303 A G 0.418399 2.5811e-05
10:56392563 C T 1.124104 -8.0816e-08
10:56401659 C T 0.021650 -1.7285e-05
10:56401749 C T 0.922056 2.1750e-05
10:56410878 G T 0.181527 -4.2046e-07
10:56414533 T G 0.138805 -3.5270e-06
10:56417062 T C 0.102090 1.7768e-05
10:56421400 C T 0.036011 -2.5163e-06
10:56423968 C A 0.487688 5.6934e-06
10:56424292 A G 0.043970 -2.5095e-05
10:56427941 C A 0.190315 -2.8953e-05
10:56432242 A G 0.063196 -4.9371e-05
10:56441151 T G 0.155912 -1.5205e-07
10:56443814 A G 0.060282 -1.9844e-05
10:56447124 G A 0.047424 -2.0815e-05
10:56451462 C T 0.029935 -5.4652e-06
10:56455997 A G 0.140409 -6.0371e-06
10:56472435 T C 0.197764 -3.2966e-05
10:56473373 T G 0.298035 4.2649e-05
10:56495833 A G 1.850986 -5.3180e-06
10:56497943 A G 0.061241 -1.8829e-05
10:56502217 C T 0.053493 6.0617e-06
10:56508288 A G 1.091251 9.8128e-06
10:56519606 T C 0.093040 -2.0320e-05
10:56521894 C A 1.528101 -5.1506e-05
10:56541956 C T 0.135014 1.2161e-06
10:56543051 A C 0.027685 -1.2552e-06
10:56544529 T C 0.113659 2.7039e-06
10:56558582 C T 0.022248 1.4496e-05
10:56565456 T G 0.289753 8.2459e-05
10:56573014 G A 0.217837 -3.9663e-05
10:56573866 T C 0.141586 2.6421e-06
10:56575445 C A 0.025822 2.6078e-05
10:56580117 G C 1.370829 -2.3430e-05
10:56588532 C T 0.046839 -3.9822e-06
10:56602960 A G 0.585993 1.9139e-05
10:56607657 C T 0.440678 1.4647e-05
10:56610715 A G 0.787735 3.0653e-05
10:56619048 C T 0.068466 4.0720e-05
10:56619555 G A 0.472303 6.0505e-06
10:56620608 A G 1.039006 9.0445e-06
10:56623898 G T 0.228094 2.0636e-05
10:56625869 A G 0.593980 -2.3309e-07
10:56627890 T C 0.043793 -8.0630e-06
10:56628289 G A 0.829485 1.7171e-05
10:56630078 A G 0.249085 3.7906e-06
10:56630165 C T 0.103246 -1.9101e-05
10:56635555 A G 0.180762 -1.6893e-05
10:56636078 G A 1.968875 -8.2337e-06
10:56647695 G A 0.526136 -4.2640e-06
10:56650003 T G 0.601384 1.6884e-06
10:56657155 A C 0.065011 2.5830e-06
10:56663583 C T 0.058759 -3.9358e-06
10:56689407 T C 0.908144 1.2877e-05
10:56689998 G T 0.249180 5.5928e-07
10:56697898 G A 1.567917 -9.1714e-06
10:56701231 G A 0.110423 2.6221e-06
10:56703661 G T 0.339326 1.0938e-05
10:56729360 A G 0.022378 4.9238e-06
10:56731004 A G 0.880214 2.4579e-05
10:56735153 A C 0.083418 -1.3330e-05
10:56738087 G A 0.546093 1.1893e-06
10:56753074 C T 0.513397 -4.8458e-06
10:56756091 C A 1.475445 1.6261e-05
10:56771835 T C 0.119599 -1.4599e-05
10:56773548 G A 1.204336 2.0387e-05
10:56775561 T C 0.027933 -1.2975e-06
10:56780464 G A 0.099679 5.3079e-06
10:56784782 T C 1.920080 -1.5380e-05
10:56787404 T C 1.106306 1.7379e-05
10:56790969 A T 1.529291 1.6005e-05
10:56813190 T C 0.094158 -1.1937e-05
10:56813307 T C 1.534700 1.3110e-05
10:56819078 T C 0.573441 1.7475e-05
10:56823206 C T 0.100839 1.0655e-06
10:56824430 A G 0.022041 -2.0806e-05
10:56824484 C T 1.099877 1.6016e-05
10:56840690 G A 0.939191 -3.7877e-06
10:56844822 G A 0.127174 1.0664e-07
10:56849344 T C 0.087902 1.0894e-05
10:56855735 T C 0.444486 -4.4907e-06
10:56867991 C G 0.127252 3.5739e-06
10:56872120 A C 0.161026 -2.8189e-05
10:56872378 T C 0.055478 -1.3265e-05
10:56883744 T G 0.121353 4.9610e-07
10:56886629 T G 0.041723 1.2989e-06
10:56886698 G A 0.069452 -1.7484e-06
10:56886761 C T 1.969000 -1.6104e-06
10:56886861 G A 0.055295 -4.0272e-06
10:56886920 G A 1.332336 4.2774e-05
10:56887138 C A 0.376099 5.6493e-05
10:56888844 T G 0.031785 -1.2504e-05
10:56890177 A C 0.067544 -4.3868e-06
10:56890533 G A 0.021616 5.6780e-07
10:56894035 G T 0.505424 -2.9125e-05
10:56895057 A C 0.186484 6.1134e-05
10:56896993 A G 0.687988 -5.6984e-06
10:56898180 G A 0.084754 -1.9174e-05
10:56903944 C G 0.798017 -4.8003e-05
10:56904461 A G 0.617513 -1.1669e-05
10:56905760 T C 1.146509 1.8047e-05
10:56905761 G A 1.941537 -3.7342e-05
10:56907757 G C 0.050606 2.7210e-05
10:56912395 A G 0.034478 1.1071e-05
10:56912861 A G 0.834150 -2.1677e-05
10:56913543 A G 0.082507 -1.4404e-06
10:56914474 A G 1.306395 -7.3668e-05
10:56914834 C T 0.639486 3.5845e-05
10:56921978 A G 0.034937 3.0318e-05
10:56924343 G A 0.035542 2.3148e-05
10:56926479 C G 0.501705 -2.1853e-06
10:56929835 G A 0.276780 -1.5245e-05
10:56937915 G T 0.051140 3.5649e-06
10:56941300 G A 0.062924 2.4777e-05
10:56942586 A G 0.367531 -5.6350e-06
10:56947195 A G 0.501287 3.4003e-05
10:56957207 G A 0.976878 -2.0943e-05
10:56957277 A T 0.036473 1.6982e-05
10:56967380 C T 0.079729 -6.1962e-06
10:56978070 C T 0.052939 -1.1967e-05
10:56982907 T C 1.892175 1.7963e-05
10:56988054 A G 0.565832 -8.1679e-06
10:56993693 A G 0.186837 3.0954e-05
10:56995810 C T 0.896353 5.5526e-06
10:57001949 C T 0.235611 -1.4251e-05
10:57003629 C T 0.328287 -9.4826e-06
10:57014225 G A 1.130801 -2.0749e-05
10:57014370 A C 0.068945 9.8418e-06
10:57018033 C T 1.334335 -4.2522e-05
10:57019188 C T 0.077230 -4.1179e-06
10:57020436 G A 1.812612 -4.1049e-06
10:57027220 T G 0.135524 -7.7252e-06
10:57027736 A T 0.328722 3.3658e-05
10:57029123 T C 0.974943 -1.3670e-05
10:57032057 A G 0.071060 -7.0685e-06
10:57033017 A C 0.023401 -4.1168e-06
10:57033435 A G 0.054917 3.7185e-06
10:57035212 C T 0.074952 -9.9054e-06
10:57039423 C T 0.106414 -1.0668e-07
10:57044498 A G 0.816073 -2.0316e-05
10:57050110 G T 0.148038 2.5346e-06
10:57056414 A G 0.048607 -1.3588e-05
10:57060384 C T 0.197785 -2.7618e-06
10:57062207 T G 0.340703 3.2690e-06
10:57064699 T C 0.182781 -9.6827e-06
10:57069150 T G 0.025335 -1.1625e-05
10:57075157 C T 0.083969 -1.6183e-05
10:57078245 T G 0.715442 -4.4156e-06
10:57086794 C A 0.421887 -9.4498e-06
10:57091360 A G 0.312450 1.1533e-05
10:57092012 C T 0.205070 -1.9710e-05
10:57095695 A G 0.127449 -3.3972e-05
10:57100843 G T 0.041165 1.9982e-05
10:57104040 G A 0.328283 5.9293e-07
10:57105451 C T 0.056848 7.3300e-06
10:57105865 C T 0.026791 1.3093e-05
10:57112462 C T 1.063352 1.0645e-05
10:57112842 C T 0.023211 5.5674e-06
10:57113404 T C 0.084295 1.5305e-05
10:57114118 A G 0.035382 4.3750e-06
10:57138742 C T 0.192002 -1.0901e-05
10:57142079 C G 0.029334 -1.0228e-05
10:57147655 T C 0.395535 1.8837e-05
10:57157729 A G 0.057651 6.6552e-06
10:57165145 C T 1.836234 4.9370e-06
10:57180235 G A 0.576508 2.3143e-06
10:57183477 A G 0.972689 1.7753e-05
10:57184372 C T 0.030959 -4.5108e-06
10:57190417 A G 0.065100 -9.2542e-06
10:57191812 G A 0.618265 -2.1479e-05
10:57199298 A G 1.875118 -8.8459e-06
10:57208391 A G 0.124858 2.5771e-05
10:57209301 T G 0.573689 -2.4877e-05
10:57213450 C T 1.293687 -4.3870e-05
10:57215598 A G 0.087199 -2.5435e-05
10:57218280 T C 0.137067 7.9065e-06
10:57234713 A G 0.050467 9.8357e-06
10:57238161 A G 0.141966 1.4126e-05
10:57238499 A C 0.025675 1.6724e-05
10:57239872 T G 0.098571 -2.2681e-06
10:57266579 T C 0.088028 1.4599e-05
10:57271032 T G 0.072960 -8.6192e-06
10:57275967 T C 0.056434 3.4296e-05
10:57280758 C A 0.029776 6.4697e-07
10:57306829 A G 0.714163 -1.1201e-05
10:57330014 A G 0.063390 -2.9119e-05
10:57333479 T C 0.564078 -2.9477e-05
10:57347475 A C 0.109763 -3.6474e-05
10:57357070 A G 0.049947 -1.7071e-05
10:57357489 T C 1.291596 -6.0507e-05
10:57358667 A G 1.275236 -5.2716e-05
10:57406708 A G 0.034260 4.1809e-05
10:57416961 T C 0.726879 2.2615e-05
10:57420417 C T 1.460132 -9.2153e-06
10:57433536 C T 0.102501 1.3324e-05
10:57449322 C T 0.060775 1.9164e-05
10:57452323 G C 0.142211 1.6012e-05
10:57452839 G A 1.172714 -1.5833e-05
10:57464616 A G 0.937032 5.7774e-06
10:57470004 T C 0.235278 -3.4305e-05
10:57478390 A C 0.114625 -1.0568e-05
10:57481346 C A 0.026760 2.9390e-06
10:57483641 G A 0.049002 5.0723e-05
10:57486384 T C 0.064246 -1.4649e-05
10:57489961 C T 0.176131 -3.6454e-06
10:57499863 C T 1.173357 -1.5820e-05
10:57506658 G T 0.433032 -2.0379e-05
10:57521426 G A 0.049892 2.0551e-05
10:57524827 G A 0.459401 -2.3610e-05
10:57540235 T C 0.190679 4.7248e-06
10:57562456 T C 0.268980 8.8162e-07
10:57574460 T C 0.120524 3.4266e-06
10:57578863 T C 0.084499 -7.3619e-07
10:57582598 A G 0.662030 -1.8985e-05
10:57585314 C T 1.839994 -5.2581e-06
10:57592067 C A 0.533164 -3.7135e-06
10:57612793 G A 1.640214 -3.7669e-05
10:57613856 C T 0.085183 -1.5324e-06
10:57622298 T G 0.032866 2.0026e-05
10:57651564 A G 0.077730 -9.0810e-06
10:57652423 T C 0.046136 -1.5663e-05
10:57671424 A G 0.144530 -1.2121e-05
10:57677043 A G 0.377418 -9.4728e-06
10:57690649 A G 0.026604 1.2223e-05
10:57692433 G T 0.166568 -1.6690e-05
10:57701543 A G 0.063862 1.0969e-05
10:57708134 G C 0.076584 -1.2105e-05
10:57718838 G A 0.086148 1.3719e-05
10:57720276 T C 1.091812 1.5850e-05
10:57723889 T C 0.796721 9.7029e-06
10:57726255 T C 0.064835 -8.7688e-06
10:57727166 T C 0.757742 1.4521e-05
10:57728790 C T 1.961052 -9.9460e-06
10:57737002 G C 0.158180 -2.5881e-06
10:57744545 T C 0.112674 1.0984e-05
10:57744941 C T 0.914511 1.0743e-05
10:57753569 T C 0.028735 1.6372e-05
10:57767474 C A 0.095623 1.9236e-05
10:57772656 A C 0.804418 3.8988e-06
10:57773032 A G 0.113486 -9.9682e-06
10:57781159 G A 0.035698 2.3040e-06
10:57782101 C T 0.098551 6.9446e-06
10:57794098 C T 0.065443 -1.4697e-05
10:57794952 C T 0.040924 -6.4329e-06
10:57808398 C T 1.081579 4.8695e-06
10:57808665 C T 0.127980 -1.1830e-05
10:57845682 A G 1.025267 1.2623e-05
10:57866195 A G 0.802630 1.7538e-06
10:57868254 C G 0.122567 -3.2614e-06
10:57885371 G A 0.041607 -1.1155e-05
10:57905899 G A 0.056862 2.0897e-06
10:57913182 G T 0.068714 4.2771e-06
10:57927293 T C 0.098714 9.9715e-06
10:57943438 G A 1.886449 -1.8324e-05
10:57953647 A G 1.844788 -1.1765e-05
10:57955426 G T 0.060836 -1.3994e-05
10:57962585 C G 0.035236 -4.9906e-06
10:57965286 T C 0.099455 6.2667e-06
10:57973227 T C 1.795222 -1.2728e-06
10:57983366 C A 0.109794 1.0369e-05
10:57992381 A C 1.790262 2.5787e-06
10:58020813 A G 0.055876 9.8497e-06
10:58021612 A G 0.035263 1.9245e-07
10:58029209 T C 0.505537 -1.7302e-06
10:58031350 C T 1.216310 6.9382e-06
10:58065072 C A 0.027239 1.9947e-05
10:58066038 C A 0.238783 5.8338e-06
10:58067127 C T 0.302900 -5.4971e-06
10:58085580 T G 0.022935 1.5220e-05
10:58097268 C T 0.076584 2.0003e-05
10:58111210 A G 0.035283 -6.4499e-06
10:58118630 C T 1.247334 8.8839e-06
10:58134429 T C 0.035895 2.4762e-05
10:58153391 C G 0.098697 2.6401e-06
10:58160163 T C 0.088079 -4.1110e-05
10:58164317 A G 0.402087 -1.0473e-05
10:58174085 T G 0.127198 1.1962e-05
10:58175485 G A 0.050219 -1.1415e-05
10:58182621 A G 0.088705 8.1611e-06
10:58190334 T C 0.093743 2.4826e-05
10:58191480 T C 0.097908 8.2900e-06
10:58219290 T C 0.044738 -6.5280e-06
10:58235549 T C 0.467846 -9.4109e-06
10:58242756 G A 0.163341 -1.5480e-05
10:58242866 A G 0.028365 1.2342e-05
10:58257793 A G 0.045643 -1.0771e-05
10:58266235 A C 1.184111 2.8546e-05
10:58283775 G A 0.028830 2.4627e-05
10:58285762 A G 0.690110 8.0087e-06
10:58289544 A G 1.611805 -3.5834e-06
10:58292452 A G 0.144285 9.0794e-07
10:58293506 A G 0.109977 -7.4489e-06
10:58296495 T A 0.052041 1.0669e-07
10:58297755 A G 0.049389 1.9923e-05
10:58300429 C T 0.064668 1.8865e-07
10:58306081 A G 0.073412 1.0913e-05
10:58307749 A G 0.313647 5.3419e-06
10:58317415 T C 0.050362 1.9652e-05
10:58321180 A G 0.095984 3.9729e-05
10:58336143 A G 0.361945 5.7109e-06
10:58338979 G T 0.585385 8.8111e-06
10:58340947 G A 0.200780 1.7928e-06
10:58344393 A C 0.124141 1.3245e-05
10:58354572 A C 0.035793 -1.4809e-05
10:58369102 A G 0.036242 -1.8218e-05
10:58384240 A G 0.105344 2.5939e-05
10:58384614 C T 0.241517 2.3383e-05
10:58388352 A C 0.382708 3.1771e-05
10:58389071 A G 0.096966 -1.4286e-05
10:58390087 A G 0.059143 9.3872e-06
10:58394334 G A 1.301398 1.5201e-06
10:58409196 G A 0.032961 5.0495e-06
10:58426696 A C 1.532987 2.1637e-05
10:58429159 T C 0.236821 1.9743e-05
10:58431082 T C 1.128513 -7.5425e-06
10:58434359 C T 1.302183 5.2091e-06
10:58440672 T C 0.042848 8.3147e-06
10:58457964 A G 0.173850 1.5912e-05
10:58458026 G A 0.045544 6.2476e-06
10:58473002 C T 0.162617 9.1315e-06
10:58491092 C T 0.095464 -4.7146e-07
10:58493095 T G 1.558560 7.5055e-06
10:58501439 T C 0.076850 -1.5749e-05
10:58506740 C T 0.201555 -7.0286e-06
10:58530263 A G 0.101417 3.9008e-06
10:58533543 T C 0.034199 -1.0651e-05
10:58545825 C T 1.136605 -6.2884e-07
10:58552006 A G 1.119143 -4.7147e-06
10:58552200 T G 1.085815 1.1179e-05
10:58557099 G C 0.097748 2.7292e-05
10:58558464 A G 0.084883 -2.0752e-06
10:58577852 C A 1.556439 7.4040e-06
10:58582130 T C 0.057460 8.1144e-06
10:58582192 T C 1.931239 -6.1183e-06
10:58582299 A G 0.045143 1.2680e-05
10:58584423 C T 0.049195 3.1851e-06
10:58594990 A G 0.034801 -3.1412e-05
10:58611381 T C 0.236084 1.7944e-05
10:58639445 G A 1.442256 -1.6081e-07
10:58642076 C T 0.198329 -2.8908e-05
10:58649325 A G 0.070750 -1.4078e-06
10:58657811 T C 0.038279 7.7797e-06
10:58661193 A G 0.194215 -4.3148e-06
10:58677550 T C 1.468978 1.5153e-05
10:58680915 A G 0.051409 6.7225e-06
10:58682170 A G 0.235016 2.1624e-05
10:58690936 A G 0.085077 2.1133e-05
10:58696065 A G 0.287469 2.1320e-05
10:58721707 G A 0.291885 2.1185e-05
10:58734995 T C 1.118338 8.6684e-06
10:58747523 T C 0.068136 1.0505e-05
10:58749148 A G 0.044803 9.0201e-06
10:58757010 T C 0.046394 1.2101e-06
10:58757908 A G 0.555188 -1.0245e-05
10:58762617 G A 0.865564 -1.0645e-05
10:58794533 C G 0.043854 -1.1590e-05
10:58800953 G A 0.066807 1.9748e-05
10:58801427 T C 0.034702 9.6520e-07
10:58805326 C T 0.288155 4.1080e-06
10:58809061 G C 1.237988 9.6297e-06
10:58809636 G A 0.539100 1.3615e-05
10:58810892 T G 1.975049 7.1288e-06
10:58822244 A G 0.550540 3.8287e-06
10:58825506 T C 0.039278 1.8122e-05
10:58831254 A G 0.079481 1.3594e-05
10:58831883 T C 0.025618 -1.0116e-05
10:58834216 T C 0.073776 2.3904e-05
10:58844745 T C 0.452649 -7.5594e-06
10:58852540 A G 0.122638 3.3289e-06
10:58853872 C T 0.038343 -9.2516e-07
10:58856405 T C 0.028385 4.4043e-06
10:58857870 T C 0.042488 -5.4200e-06
10:58872540 C T 0.461764 -7.8579e-06
10:58879617 G A 0.112759 9.1539e-06
10:58883019 A G 0.118079 9.1640e-06
10:58885379 T C 0.038734 -1.3908e-06
10:58888040 C A 1.946524 -1.5626e-06
10:58890761 C T 0.057151 3.8024e-06
10:58894493 T C 0.109189 2.6972e-05
10:58895205 G T 1.938518 -7.1478e-06
10:58916524 A G 0.024795 4.6175e-07
10:58922528 C A 0.064002 -6.3460e-06
10:58932805 T C 0.025638 -2.0227e-06
10:58933549 C T 0.497102 -2.0567e-06
10:58944275 T C 0.037779 -3.7565e-07
10:58955460 A G 0.042253 4.8003e-07
10:58955684 T G 0.028300 6.9638e-06
10:58981119 G A 0.769305 1.3752e-05
10:59010969 T G 0.496765 -2.7278e-06
10:59011397 T C 0.065950 -2.1668e-05
10:59013036 C A 0.536315 5.1142e-06
10:59020331 G A 0.150361 6.3217e-06
10:59020450 T C 0.735178 2.4867e-06
10:59028261 G A 0.316377 -5.0982e-06
10:59036587 T G 0.043977 2.5262e-05
10:59042302 A C 0.087845 -2.4352e-05
10:59048067 C T 0.037252 -2.8704e-06
10:59049746 C T 0.038000 -5.0779e-06
10:59052748 T G 0.072858 1.1272e-05
10:59055959 T C 0.079093 -7.0346e-06
10:59064431 C T 0.111184 1.9014e-05
10:59066979 C A 0.919023 1.1915e-05
10:59067777 T C 0.083394 9.4338e-06
10:59069786 G A 0.085081 1.3723e-05
10:59084362 T C 0.077193 -9.8716e-06
10:59097328 T C 0.043841 2.2257e-05
10:59112188 G C 0.057715 5.2322e-06
10:59114274 T C 0.043929 -4.9898e-06
10:59120325 A G 0.189020 -1.9974e-05
10:59138245 A G 0.046091 1.9369e-05
10:59143964 G A 0.093706 -1.2140e-05
10:59147743 C T 0.052626 7.7827e-06
10:59153690 C T 0.071753 2.3016e-05
10:59154503 A C 0.041080 1.2399e-05
10:59158985 G A 0.698925 -5.7031e-05
10:59163049 C A 0.118882 -2.2475e-05
10:59165294 T C 0.456776 3.3352e-05
10:59168787 A G 0.269433 -4.5060e-05
10:59171726 G C 0.326390 5.4036e-05
10:59172622 A C 0.060010 1.2677e-05
10:59187014 A G 0.063376 6.0116e-06
10:59189178 C T 1.217881 -1.5103e-05
10:59202821 G A 0.029942 1.6922e-06
10:59212316 T C 0.328450 1.0104e-04
10:59229676 C T 0.039139 -6.9687e-06
10:59232973 A C 0.160924 4.1095e-06
10:59234060 G A 0.037762 2.1322e-06
10:59242650 A C 1.230617 -1.2719e-05
10:59264620 C A 0.064471 -2.6389e-06
10:59265253 T C 0.084758 4.4646e-06
10:59265477 G A 1.576025 3.3858e-05
10:59273462 T C 1.304114 1.0530e-04
10:59274562 T C 0.961402 1.6965e-05
10:59285167 A C 0.073263 2.5661e-06
10:59290336 A G 0.061625 1.5001e-05
10:59296276 G T 0.042396 -3.0276e-06
10:59298207 T G 0.272322 -4.0083e-05
10:59298792 C T 0.046197 -9.8150e-06
10:59305635 T C 0.768588 1.1858e-06
10:59314146 A G 0.196908 -2.8614e-05
10:59314859 T C 0.040512 3.4828e-05
10:59318263 T C 0.512119 5.7120e-05
10:59324144 G T 0.038506 -2.8044e-06
10:59336003 C G 1.540456 -2.2669e-05
10:59338148 A G 0.057042 -3.2923e-05
10:59339212 T C 0.964084 1.1703e-06
10:59353181 A G 0.049916 1.5946e-06
10:59355944 A C 0.106292 3.5543e-05
10:59358510 G A 0.093641 8.7544e-06
10:59365768 T C 0.189108 2.5540e-06
10:59365960 C T 0.427834 -6.0443e-05
10:59365989 C T 0.181884 2.0469e-06
10:59382398 C T 0.106996 1.8538e-05
10:59385679 G A 0.351355 2.2379e-05
10:59392718 A G 1.691891 1.5959e-05
10:59393120 T C 0.416893 3.7598e-05
10:59394152 A G 0.978095 -1.9438e-05
10:59396799 A G 0.031448 3.3525e-06
10:59401022 G A 0.057341 2.7147e-06
10:59406181 C T 0.193389 3.9655e-06
10:59423191 G A 0.706327 3.3098e-05
10:59425399 C T 1.166608 -2.5567e-06
10:59425598 C T 0.085118 3.7891e-06
10:59434306 G T 0.271234 1.2737e-05
10:59439003 T C 0.051239 -1.1336e-05
10:59439261 T C 0.185209 -2.1793e-05
10:59449753 C T 0.094549 3.5920e-05
10:59452425 A G 0.399731 1.4649e-06
10:59460136 A G 0.453999 -6.1656e-06
10:59460709 T C 0.031632 9.0542e-06
10:59461027 C T 0.926955 5.6646e-06
10:59463721 T C 0.022432 -6.2546e-06
10:59467485 C A 0.165136 -3.3864e-05
10:59472580 A G 0.329582 2.3580e-05
10:59484179 T C 0.034909 1.1979e-06
10:59490230 T G 1.932758 -1.2915e-05
10:59521687 C T 0.038013 -5.0589e-06
10:59523061 C T 0.042926 1.9438e-05
10:59523527 A G 1.541459 1.6515e-05
10:59536096 C G 0.043888 9.2139e-06
10:59537066 T C 1.709784 -9.6875e-06
10:59558432 G C 0.095749 4.7500e-05
10:59558545 A G 0.042974 -1.9140e-05
10:59558557 G A 0.389681 -4.9575e-07
10:59559554 T C 0.057202 -1.3679e-05
10:59563420 A G 1.171817 1.1651e-05
10:59570003 G A 0.052119 -9.3812e-06
10:59575742 C T 1.160278 -2.8341e-07
10:59582750 T G 0.156936 2.6918e-05
10:59604616 T G 0.281237 -6.7430e-06
10:59610154 A G 0.063111 1.0260e-05
10:59636474 T G 1.817732 1.9081e-05
10:59641023 C T 0.196092 -1.5064e-05
10:59649457 C T 0.232850 -3.3465e-05
10:59662653 T C 0.045700 2.9804e-05
10:59666541 A G 0.324578 2.2813e-05
10:59677013 A C 0.185256 6.8049e-06
10:59698834 T G 0.023510 1.7535e-05
10:59699577 G A 1.410097 8.6058e-06
10:59700476 G T 0.086005 1.1653e-05
10:59712224 T C 0.501025 8.1804e-06
10:59714480 C T 1.297355 -3.6864e-06
10:59719339 A G 0.739778 -7.6779e-06
10:59733917 C T 0.025210 2.4678e-06
10:59741080 A G 0.051939 -1.6591e-05
10:59743546 G A 1.106527 -7.9282e-06
10:59744393 A C 1.561620 1.6860e-05
10:59768050 A G 1.444119 -2.2916e-05
10:59777448 C T 0.051358 2.1347e-06
10:59777522 T C 0.082592 -2.4757e-05
10:59778439 T C 0.138539 -1.1124e-05
10:59790706 T C 1.284810 -9.4223e-06
10:59799098 C T 0.045439 3.7059e-05
10:59801006 G A 1.780569 1.9410e-07
10:59806617 C G 0.046214 2.5362e-05
10:59811508 G A 0.145431 -1.9688e-07
10:59815756 A G 0.056794 1.0739e-05
10:59820938 G A 0.284093 3.3450e-05
10:59823837 C A 1.444540 2.4190e-06
10:59823894 T C 1.477202 -6.8952e-06
10:59825188 A G 1.738843 1.0439e-05
10:59825833 G T 0.033352 -3.8431e-06
10:59831840 T C 0.284348 -1.2197e-06
10:59837172 A G 0.297080 7.1707e-06
10:59843798 T C 0.047598 6.5631e-06
10:59843994 A G 0.144826 1.6499e-05
10:59846760 C T 1.826966 9.4403e-06
10:59854651 C A 1.684146 2.8743e-05
10:59855400 C A 0.986486 3.5399e-06
10:59860551 C T 0.063186 8.2459e-06
10:59874367 C A 0.112636 -6.1496e-06
10:59887998 C T 0.177746 -1.0300e-05
10:59892719 C T 0.025434 -6.7269e-06
10:59893877 G A 0.041457 -5.8495e-06
10:59893930 T C 0.632003 1.1354e-05
10:59913151 T C 0.406323 -5.9425e-07
10:59913453 C T 0.045357 1.4429e-05
10:59913636 A G 0.028725 -1.7176e-05
10:59927241 G A 0.432192 1.0514e-06
10:59935754 G A 0.035851 -7.8630e-06
10:59936266 A G 0.100016 1.9505e-05
10:59938336 G A 0.085087 -1.4915e-05
10:59938668 A T 0.300837 3.1728e-05
10:59939596 T G 0.108964 -6.5946e-07
10:59947551 T C 0.173364 8.5275e-06
10:59965227 G A 0.035402 -9.3510e-06
10:59970558 G A 0.068649 -7.8980e-06
10:59986447 A G 0.040104 -2.3937e-06
10:59986805 A G 0.024411 -1.7131e-06
10:59988633 G A 0.045622 1.1776e-05
10:60001515 A G 0.125736 -1.9459e-05
10:60017603 G A 0.078366 -4.5612e-05
10:60028935 T C 0.040104 -3.7905e-06
10:60030080 T C 0.056420 2.9512e-05
10:60035372 C T 0.418501 -3.6869e-06
10:60050453 G A 0.355060 -1.9102e-06
10:60056178 G A 0.081762 9.6635e-06
10:60064782 G A 0.213750 5.1083e-06
10:60073445 T C 0.056406 2.2066e-05
10:60078795 A G 0.147070 -4.9891e-06
10:60082337 A G 0.030972 -1.2754e-06
10:60082640 T G 0.038112 1.2460e-05
10:60082668 A G 0.173935 1.4491e-05
10:60085925 C T 0.095542 7.7532e-06
10:60090584 C T 0.025618 -4.6960e-06
10:60106835 T G 0.821234 1.3447e-05
10:60110335 G T 0.447607 1.8288e-05
10:60115223 T G 0.907824 9.9286e-06
10:60119742 T G 0.038078 -1.7106e-05
10:60121414 G A 0.269167 -1.4329e-05
10:60127732 G C 0.060061 8.6363e-06
10:60130608 A G 0.035226 -1.1229e-06
10:60130789 T C 0.027583 -5.1890e-06
10:60131851 C T 0.059687 3.1532e-05
10:60138020 T C 0.023207 2.1115e-06
10:60142800 T G 0.357230 -1.9716e-05
10:60144022 C T 0.061343 -6.8634e-06
10:60145342 C G 0.216946 -8.0751e-06
10:60147270 A G 0.858010 2.6354e-05
10:60156166 G A 0.455413 -7.9267e-06
10:60156602 C T 0.028922 3.9158e-06
10:60156783 A C 0.032842 2.0918e-05
10:60158598 C T 0.049297 5.0671e-06
10:60159859 C T 0.138604 -2.4520e-05
10:60163521 C A 0.299269 1.7937e-05
10:60164572 C T 1.973845 -4.4127e-06
10:60200131 G A 1.565132 -4.4788e-05
10:60205238 A G 1.556724 -4.7596e-05
10:60211412 C T 0.103110 -1.9070e-05
10:60220181 C A 1.613753 -3.6741e-05
10:60221006 T C 0.086206 5.5050e-07
10:60221431 T C 0.057868 9.3554e-06
10:60226328 T C 0.054713 1.2712e-05
10:60227099 C G 0.154631 8.1357e-06
10:60231574 G T 0.591811 1.3535e-06
10:60233117 A G 0.064879 3.6205e-07
10:60240354 G A 0.433362 9.0638e-06
10:60243002 G A 0.138533 3.7498e-05
10:60256001 C T 0.050657 -1.2411e-05
10:60261882 T C 0.819554 1.0389e-05
10:60262718 G A 0.074283 1.8272e-05
10:60272208 A G 1.901667 2.8320e-05
10:60288236 C T 0.071532 1.3671e-05
10:60289006 A G 0.115053 4.5599e-05
10:60292587 G A 0.053282 7.1316e-06
10:60302716 C T 1.091034 -3.9184e-05
10:60307055 T C 0.020773 -2.3504e-05
10:60326732 T G 0.032672 -8.7488e-07
10:60329012 A G 0.067401 -2.3546e-05
10:60333564 G T 0.021494 1.5871e-06
10:60335179 T C 0.885127 -2.9161e-05
10:60338503 A G 0.230515 4.4905e-05
10:60342485 C T 0.028195 7.1934e-06
10:60350761 A C 0.507553 1.6598e-05
10:60361450 A G 0.096820 -2.6316e-05
10:60361989 C T 0.038204 2.3981e-05
10:60372595 C T 1.543431 -2.6051e-05
10:60374080 T C 0.040716 1.9453e-05
10:60376952 A G 0.076418 -1.3009e-05
10:60376990 G A 0.960140 -1.2556e-05
10:60377347 A G 0.516834 1.6857e-06
10:60378113 G A 0.075877 -5.8149e-06
10:60380553 T C 0.097680 -1.2083e-06
10:60392437 C A 0.849690 -3.2784e-05
10:60392578 T C 0.338395 -5.9853e-06
10:60395834 G A 0.056294 2.2393e-05
10:60396065 G A 1.475251 1.9771e-06
10:60398160 A G 0.058756 -2.6834e-06
10:60411173 T C 0.033407 -7.4247e-06
10:60419414 T C 0.127140 -1.0727e-05
10:60420415 C A 0.561515 2.3690e-06
10:60424739 T C 0.266859 -6.7961e-07
10:60429105 G A 0.082707 9.5522e-06
10:60430196 G C 0.077479 1.2061e-05
10:60430441 G A 0.023452 -2.3113e-06
10:60432645 A G 0.113979 3.8962e-05
10:60449940 C A 0.376122 -4.2653e-06
10:60473737 C T 0.557921 -4.0003e-06
10:60474570 A C 0.031452 6.1781e-06
10:60476834 G T 0.039363 -6.2458e-06
10:60490825 G A 0.073752 -3.3754e-05
10:60504590 A G 0.112262 3.7702e-05
10:60504862 C T 0.080416 3.3289e-05
10:60504932 G A 1.442885 2.7715e-06
10:60505120 T C 0.086818 1.1112e-05
10:60514502 C T 1.079471 -1.6628e-07
10:60517173 C T 0.049008 -4.4192e-06
10:60524819 G A 0.055482 -1.4264e-05
10:60525837 A G 0.102491 7.6216e-07
10:60526936 A C 0.897713 -1.2113e-05
10:60529518 C T 0.912196 -2.1634e-05
10:60531261 A G 0.403212 1.8032e-05
10:60533365 T C 1.544808 -4.2660e-06
10:60548276 A G 0.892885 -1.3070e-05
10:60554717 A G 0.107298 -2.0989e-05
10:60556290 C T 0.024438 -3.6630e-06
10:60556578 C A 0.103450 -7.1380e-06
10:60556854 T C 1.354741 1.4237e-05
10:60562953 C A 0.033876 -4.6010e-06
10:60569646 G T 1.489401 1.5612e-05
10:60573753 T G 1.478607 1.6146e-05
10:60576687 C T 0.255966 -3.8185e-05
10:60577396 G A 0.021664 1.2395e-05
10:60577986 A G 0.180745 -5.3613e-06
10:60588553 C T 1.464644 2.1623e-05
10:60588885 C A 0.051212 -1.4797e-05
10:60592808 G A 1.840596 1.7189e-05
10:60595587 T C 0.024333 2.6423e-06
10:60600602 A G 1.868124 1.0005e-05
10:60601896 T C 0.077003 -7.0133e-06
10:60602187 A G 0.134296 -1.2822e-05
10:60603294 G A 0.114860 1.5426e-06
10:60605050 T G 0.224334 1.2460e-05
10:60606327 G C 0.959425 -6.4094e-06
10:60606990 A G 1.505605 -3.4824e-06
10:60611083 A G 0.327420 -1.1167e-05
10:60614009 G A 0.044507 7.4266e-06
10:60614717 T C 0.723948 1.7077e-05
10:60628485 C A 0.224296 -1.9313e-05
10:60642754 G A 0.164324 -5.4152e-06
10:60645762 G A 0.172653 -6.4534e-06
10:60646809 G T 0.065392 3.2960e-06
10:60650592 A G 0.027746 -3.2620e-06
10:60655066 C T 1.559131 -2.8683e-06
10:60656185 T C 0.176900 1.5716e-05
10:60656187 T C 0.034532 3.0910e-06
10:60664491 T C 0.062737 1.9469e-06
10:60665522 C T 0.088735 -7.0043e-06
10:60674838 T G 0.199587 1.7829e-04
10:60685413 T C 0.783197 -2.4125e-05
10:60688982 T C 0.789459 -2.9245e-05
10:60696111 T C 0.296312 -6.4962e-06
10:60705768 T G 0.110100 3.3878e-05
10:60710058 T C 0.026665 -4.1737e-06
10:60713295 C T 0.175931 -6.6198e-06
10:60719597 C T 0.239433 1.4562e-04
10:60720263 C T 0.063386 4.9269e-06
10:60724306 G A 0.311978 3.3094e-06
10:60725940 A G 0.083629 -1.0225e-05
10:60726740 G A 0.053496 -8.4948e-06
10:60727268 T G 0.507580 -2.9682e-05
10:60739526 A G 0.283572 -2.9715e-05
10:60740316 T C 0.145740 -1.1671e-05
10:60740366 C T 0.036902 -6.0507e-06
10:60740846 C A 0.025879 -6.6000e-06
10:60754780 A G 0.473102 -1.4115e-05
10:60765036 G T 0.857792 -3.3799e-06
10:60766127 G A 0.382698 -9.5589e-06
10:60790990 A C 0.034877 1.8818e-05
10:60793522 T G 0.026491 3.9339e-05
10:60793941 A G 0.032281 -7.6405e-06
10:60796995 G C 0.032934 -1.8566e-05
10:60804207 C A 0.051558 1.8353e-07
10:60804875 A G 0.582390 -1.0599e-04
10:60820345 C A 1.853379 6.0076e-06
10:60823753 T C 0.037439 -1.7946e-06
10:60830263 G A 0.069669 2.3455e-05
10:60832608 G A 0.145937 -2.1143e-05
10:60832741 T C 0.028678 -9.0850e-06
10:60845241 T C 0.318162 1.5135e-05
10:60848926 T C 0.070774 -7.9958e-06
10:60849955 T G 0.040006 1.0820e-05
10:60857440 G A 0.022752 -8.6401e-06
10:60873931 T G 0.048237 1.8421e-05
10:60891412 T C 0.125229 -1.1698e-05
10:60892116 T C 0.057627 -4.2944e-07
10:60893372 T G 0.551937 4.6230e-05
10:60893515 A G 0.035113 -2.2353e-06
10:60907607 G A 0.049702 -2.0866e-05
10:60908771 A G 0.048519 8.7252e-06
10:60909461 G A 0.272407 1.3150e-05
10:60909857 T G 0.309537 3.3355e-06
10:60911750 C T 1.191505 1.1474e-04
10:60932260 G T 0.096317 3.2828e-07
10:60935642 T C 0.045524 -1.4601e-06
10:60942534 T G 0.424696 1.2905e-05
10:60942993 G A 0.027069 2.7400e-06
10:60943820 G A 0.149194 -1.5310e-05
10:60952296 A G 0.142806 -9.5920e-06
10:60952597 A G 0.067565 1.0482e-05
10:60955642 G A 0.041760 -1.9337e-05
10:60957562 C T 0.021844 -2.8418e-05
10:60965718 G T 0.162532 -8.8681e-06
10:60982233 G A 0.034467 -5.5216e-07
10:60999991 G A 0.101974 1.2340e-06
10:61001971 A C 0.056842 -3.1425e-06
10:61006956 T C 0.063978 -2.0384e-06
10:61007534 G A 1.686309 -1.3461e-05
10:61024518 G A 1.951413 -3.7650e-06
10:61024689 A G 0.306780 3.5094e-06
10:61027254 G C 0.034940 -8.6876e-06
10:61031856 T C 0.053207 -1.7581e-05
10:61035989 T G 0.074565 8.5991e-06
10:61036395 T G 0.052616 1.3894e-05
10:61047500 G A 0.108036 -7.6503e-06
10:61051837 C T 0.550492 -2.5754e-05
10:61055010 G A 0.053044 2.1666e-05
10:61058037 G A 0.275049 1.2094e-05
10:61061507 G A 1.278129 -1.2875e-05
10:61068898 A G 0.021038 -2.1457e-06
10:61069211 T C 0.642498 1.2804e-05
10:61070567 G T 0.261854 7.8072e-06
10:61073257 A G 1.910455 1.8053e-05
10:61075275 T G 0.277405 7.4781e-06
10:61090063 C T 0.215093 -1.2456e-05
10:61090513 A G 0.750983 3.0229e-06
10:61092890 A C 0.024890 1.0720e-05
10:61097200 G A 0.028168 1.9258e-05
10:61097300 C T 0.054652 -1.0333e-05
10:61100872 T C 0.480929 -2.0798e-05
10:61101624 A C 0.254334 2.5115e-05
10:61103632 G A 0.081766 -2.2404e-05
10:61110698 T C 0.051776 1.1757e-05
10:61115326 G A 0.172381 -4.1004e-05
10:61117601 T C 0.132804 1.6242e-05
10:61118732 A G 0.091360 1.1942e-05
10:61119884 T C 0.108791 9.2949e-06
10:61123193 C T 0.230926 -1.6562e-05
10:61134335 A G 0.187038 4.2439e-06
10:61134717 C T 0.034138 1.6484e-05
10:61141044 A C 0.057858 4.7512e-06
10:61143842 G A 0.063339 2.2034e-05
10:61146582 C T 0.049488 1.0413e-05
10:61148523 A C 0.034066 -6.0903e-06
10:61154870 G A 0.254535 3.1782e-05
10:61179149 C T 0.036286 -1.1512e-05
10:61189831 A T 0.478260 -2.0581e-05
10:61191871 G A 0.050484 6.8146e-06
10:61226348 T C 0.251369 2.9340e-06
10:61228624 C T 0.043885 1.1649e-05
10:61241081 T C 0.922963 3.8942e-06
10:61263256 T C 0.106394 -5.9769e-06
10:61264476 G A 0.048526 -5.9547e-06
10:61266568 G A 0.152298 -3.3807e-05
10:61271263 T C 0.182859 -9.4900e-06
10:61280073 C T 0.087766 -8.8042e-07
10:61282608 C T 0.121306 8.9794e-06
10:61283736 T C 1.539157 3.3855e-05
10:61284384 A G 0.035515 4.4893e-06
10:61284411 G A 1.119997 2.6514e-06
10:61285018 T C 0.166839 2.8922e-05
10:61285052 A G 0.040183 4.2886e-06
10:61285097 C T 0.166452 -5.6649e-07
10:61286319 A G 1.188204 6.5497e-06
10:61297835 G C 0.022092 -1.2212e-05
10:61309703 C A 0.400921 2.3707e-05
10:61311293 C T 0.213784 4.9386e-06
10:61314814 G A 0.020015 -1.2145e-05
10:61318264 G A 0.060343 2.3912e-05
10:61319779 T C 0.021908 1.1054e-05
10:61324243 A C 0.274148 -2.8065e-05
10:61333139 C T 0.307273 -2.7346e-05
10:61339147 A G 1.288366 -1.3307e-06
10:61340890 G A 0.407748 1.4880e-05
10:61350189 A G 0.043304 -2.3254e-05
10:61355845 C T 1.818113 -6.9669e-06
10:61359979 T C 0.179704 -4.4005e-05
10:61378007 C T 0.800923 -5.5742e-05
10:61380753 C T 0.161359 -2.4740e-05
10:61384386 G A 0.223042 -2.0963e-05
10:61385195 C T 1.886290 -1.4877e-05
10:61385731 C T 0.937117 5.1638e-05
10:61395380 A G 0.066633 2.8641e-06
10:61396448 C T 0.090721 -6.2275e-05
10:61399182 T C 0.053727 3.0906e-05
10:61407477 A G 0.026998 7.0688e-06
10:61412200 T C 0.081099 2.2759e-05
10:61413353 G A 0.333271 5.8769e-05
10:61414011 T G 0.535037 -1.6103e-05
10:61414176 A G 0.094114 9.7716e-06
10:61416687 A G 0.099475 -4.2234e-06
10:61418658 C T 0.044718 -1.2103e-05
10:61436118 T C 0.090170 -6.9319e-05
10:61437340 G T 1.169682 7.9335e-06
10:61443751 C T 0.294629 9.9767e-06
10:61449512 C T 0.482765 -1.6855e-05
10:61450121 C T 0.295822 5.1428e-05
10:61452462 T C 0.079546 -6.7651e-06
10:61460554 A C 0.155729 -7.4965e-06
10:61460975 C T 1.830118 5.4548e-05
10:61463838 T C 0.065855 7.2355e-06
10:61465778 C T 0.062281 -1.1236e-05
10:61465838 G A 1.568433 -2.7531e-05
10:61467583 C G 0.087263 -5.4245e-05
10:61469136 T C 0.814013 1.1513e-05
10:61475831 A G 1.175383 -2.3643e-05
10:61478755 G T 0.087352 4.2398e-06
10:61486286 C T 0.992888 5.3304e-06
10:61494521 T C 1.921219 4.2790e-07
10:61495217 C T 0.025189 1.9595e-05
10:61507663 T C 0.517477 -1.1789e-05
10:61509588 G A 1.927370 6.2419e-06
10:61510341 C T 0.075428 4.9404e-05
10:61519357 C T 0.034042 8.7266e-07
10:61522319 A G 0.815131 3.8255e-06
10:61535106 G T 0.296679 -3.3508e-05
10:61538488 C T 1.860454 -1.6400e-05
10:61546941 C T 0.841466 -3.0100e-05
10:61552692 T G 1.011134 2.0398e-05
10:61564136 A G 0.114496 -2.7528e-05
10:61565654 T C 0.840980 -2.5544e-05
10:61575320 T C 0.820513 -4.9164e-05
10:61580967 G A 1.871354 -1.2363e-05
10:61581189 C T 0.575128 -7.0187e-07
10:61600952 A G 0.906015 -2.3637e-05
10:61602429 G A 0.113636 -1.0188e-05
10:61614312 T C 0.036728 4.6292e-06
10:61614832 T C 0.050263 -1.8788e-05
10:61618354 T C 0.024679 8.3992e-06
10:61623888 A T 0.766813 -9.7252e-06
10:61625301 T G 0.030303 3.3889e-06
10:61634056 T C 1.440617 4.1639e-06
10:61634811 A G 0.059330 4.3301e-05
10:61643197 G A 0.048257 7.3109e-06
10:61647547 A G 0.027532 -4.3537e-05
10:61655720 T G 0.098483 1.8048e-05
10:61658888 A G 0.134225 -1.1746e-05
10:61668339 C A 0.503568 -9.9119e-06
10:61683790 T C 0.136659 -2.7200e-05
10:61684942 A C 0.039108 -3.9195e-06
10:61703336 A G 0.228658 -2.8204e-05
10:61705978 G A 0.151272 -1.2017e-05
10:61706412 G A 0.088644 -1.4506e-05
10:61711145 T G 0.062047 4.5306e-06
10:61715379 C T 0.117957 -1.5517e-05
10:61719342 G A 0.038326 4.1809e-06
10:61722273 G T 1.152162 -5.9414e-05
10:61723443 T C 0.061044 5.3313e-06
10:61728578 T C 0.026301 -1.7442e-05
10:61731042 T C 0.027970 -1.7792e-05
10:61734980 C T 0.084241 1.6399e-06
10:61739460 T C 1.105422 -3.7038e-05
10:61754573 A G 0.130081 -4.8110e-07
10:61754678 C T 0.155049 -6.8518e-06
10:61759674 A G 0.026644 -1.8025e-05
10:61759920 G A 0.184522 -1.4862e-05
10:61765085 C T 0.278292 -1.1526e-05
10:61767247 G T 0.212883 -3.9650e-07
10:61776086 C T 0.287924 -1.5769e-05
10:61781721 G A 0.209820 -1.4613e-05
10:61793424 G A 1.270748 3.2170e-05
10:61793446 C T 0.172279 -6.8585e-05
10:61794926 A G 0.090218 -3.8664e-05
10:61801142 T C 1.756539 4.2427e-05
10:61801235 A G 0.359960 -2.0812e-06
10:61803611 T C 0.079801 1.4708e-05
10:61804217 G A 0.229702 1.9114e-06
10:61810360 T C 0.038897 -2.1305e-05
10:61813046 G A 0.215175 -7.1931e-06
10:61815335 A C 1.793444 5.1422e-05
10:61816736 C T 0.451554 3.4520e-05
10:61820631 C T 1.218088 5.7421e-05
10:61826212 A G 0.509630 -7.3799e-05
10:61828954 A G 0.070393 9.5015e-06
10:61831651 G C 0.023020 4.8276e-06
10:61831984 T G 0.215273 1.3130e-05
10:61839831 T C 0.431886 3.0717e-07
10:61839971 G A 0.481850 -3.3073e-06
10:61840718 G A 0.207811 7.6405e-06
10:61852047 A T 0.073004 1.0554e-05
10:61853386 A G 0.031119 -1.0709e-05
10:61853486 G T 0.733138 -3.9727e-05
10:61853827 A G 0.044565 -1.8325e-06
10:61854744 T G 1.226302 -9.0748e-06
10:61855042 A G 0.131203 1.0708e-05
10:61871816 T G 0.246939 8.2371e-06
10:61875276 A G 1.198393 -1.3001e-05
10:61878856 G A 0.081902 -1.1032e-05
10:61882414 A G 0.409913 1.1743e-05
10:61887279 C T 0.110933 8.6980e-06
10:61889222 T C 0.057059 7.9931e-06
10:61891032 C T 0.704042 1.4229e-05
10:61891091 C T 0.039724 4.5621e-07
10:61891409 G A 0.107336 2.1425e-05
10:61893130 G T 1.077074 -3.7647e-05
10:61893145 G T 0.717135 -4.1114e-05
10:61900782 G C 0.107074 9.7648e-06
10:61901075 A G 0.038527 6.9662e-06
10:61902089 T C 0.029721 -7.1714e-06
10:61908171 G A 1.224018 9.5111e-06
10:61908782 T C 0.073028 -3.3937e-05
10:61909172 A G 0.055043 -2.2639e-05
10:61930727 C T 0.095066 2.2506e-05
10:61937211 T C 0.026957 -9.9668e-06
10:61939786 A G 0.526697 -2.3307e-06
10:61941147 G A 0.095028 -1.0197e-06
10:61945643 G T 0.142663 5.2554e-06
10:61945931 A G 1.406819 5.0318e-07
10:61953034 A C 0.175298 4.1195e-06
10:61965316 G T 0.645375 -1.0112e-05
10:61965625 G A 0.375602 2.6776e-05
10:61971911 C T 0.036235 -1.8045e-05
10:61972114 A G 1.129288 -6.0110e-06
10:61972855 A G 0.033488 4.3146e-06
10:61981287 G A 0.029857 -5.6875e-06
10:61984097 C T 0.930708 -2.2338e-05
10:62006214 A G 0.082126 1.3432e-05
10:62006261 C T 0.204207 1.8088e-05
10:62007271 T C 0.116243 -1.5421e-05
10:62009709 T C 0.298715 -1.3099e-05
10:62016156 A G 0.036025 -1.1791e-05
10:62021781 T C 0.032696 7.8014e-06
10:62027683 G T 0.330245 -1.7909e-05
10:62038544 G A 0.057382 -1.4323e-05
10:62040699 G T 0.252437 2.4686e-05
10:62044411 G A 0.086267 -1.7996e-06
10:62045932 T C 0.787657 -6.3812e-06
10:62065218 T G 0.055291 -5.8221e-06
10:62072102 T C 0.058297 1.9162e-05
10:62074139 A G 1.203925 1.3985e-05
10:62077346 C T 0.306494 -1.8731e-06
10:62083210 T G 0.270653 9.1743e-08
10:62085337 C T 1.529033 1.6592e-05
10:62108419 T G 1.558904 8.5910e-06
10:62109643 T C 0.920801 -1.2015e-06
10:62109808 A C 0.033624 3.8025e-06
10:62115295 G A 0.075360 -4.6391e-06
10:62115417 A G 0.080158 -1.2989e-05
10:62117588 T C 0.102811 1.8754e-05
10:62118724 T C 0.021810 -7.8354e-06
10:62126881 T G 0.066912 1.1353e-05
10:62127894 T C 0.898794 -3.3104e-06
10:62133183 A G 0.265366 -2.0216e-05
10:62146003 C A 0.073215 1.6255e-05
10:62157655 T C 0.046751 -4.3154e-06
10:62159661 C T 1.557618 1.3680e-05
10:62179812 T C 0.111218 9.9881e-06
10:62183385 C T 1.509926 1.1503e-06
10:62184907 A G 0.805639 -5.7712e-06
10:62185494 T C 0.121822 4.4689e-06
10:62186118 T C 0.315048 1.8915e-05
10:62190589 C T 0.026927 -9.9817e-06
10:62193882 T C 0.076295 2.0054e-06
10:62196867 A C 0.052996 1.4568e-05
10:62209255 A G 1.034661 6.6963e-07
10:62209646 C T 0.037762 1.0127e-05
10:62224554 G A 0.351630 3.8793e-05
10:62234012 G A 0.061992 -1.6742e-05
10:62234088 A C 0.029408 -2.2507e-05
10:62244738 T C 0.086152 -1.0729e-06
10:62246400 T C 0.031214 -1.0460e-05
10:62247057 T C 0.841830 4.4150e-06
10:62249745 G A 0.235907 -2.6619e-05
10:62250178 T C 0.054809 1.1047e-05
10:62255751 C T 1.444955 9.6808e-06
10:62277592 T C 0.072794 1.1666e-05
10:62277739 A G 0.365444 2.6047e-05
10:62279124 T C 0.113972 5.1548e-06
10:62290805 C A 0.070682 -1.2005e-05
10:62291122 C T 0.086566 7.2090e-07
10:62292553 G A 0.041927 -3.1338e-06
10:62294097 G A 0.208868 -1.4078e-05
10:62300383 G A 0.121986 6.7502e-06
10:62300929 T C 0.120673 5.0146e-06
10:62304474 T C 0.034172 6.0836e-06
10:62315425 T C 0.059963 -8.4903e-06
10:62319434 A G 1.437843 5.1222e-06
10:62324528 T C 0.382844 -1.9408e-06
10:62346638 T C 0.397283 -7.5444e-06
10:62349404 G A 0.051789 -6.4445e-07
10:62361525 C T 0.063379 3.2756e-06
10:62362534 G A 0.024193 -2.7033e-06
10:62364018 C T 0.063040 -4.6530e-06
10:62366621 C A 0.023017 -7.6570e-07
10:62370465 C T 0.047312 2.6985e-05
10:62377432 G T 0.387155 1.3566e-06
10:62378618 T C 0.055091 1.5090e-05
10:62383481 C A 0.265064 7.1296e-06
10:62394864 A G 1.391207 2.7033e-05
10:62397468 T G 0.086566 3.4974e-05
10:62403707 T G 0.092985 -5.9369e-07
10:62420267 T C 0.385237 -4.8188e-06
10:62423829 T C 0.029021 -9.8176e-06
10:62429459 C T 0.086610 3.7182e-05
10:62430277 C T 0.659919 8.9833e-06
10:62435322 G A 0.070577 1.1803e-05
10:62441091 C T 0.025206 1.6183e-05
10:62444165 G A 0.231266 -3.9830e-06
10:62444822 C T 0.632333 -4.5505e-06
10:62444965 C T 1.376690 2.2604e-05
10:62463705 A G 0.097150 -6.1522e-06
10:62487010 C A 0.640547 -1.1589e-06
10:62489074 G A 0.085618 6.1451e-07
10:62490888 G T 0.278129 -5.9569e-06
10:62498268 G A 0.604363 -3.4307e-05
10:62508500 T C 0.468037 2.3860e-05
10:62508952 A G 0.073127 -2.8970e-05
10:62514914 G A 0.050695 -5.9633e-06
10:62515568 A C 1.007082 3.6872e-05
10:62519969 C T 0.064994 1.4393e-05
10:62522395 C T 1.072766 -2.3873e-05
10:62525906 A G 0.720803 -2.3164e-05
10:62528381 A G 0.095868 5.7685e-05
10:62530124 G A 0.248241 1.2525e-05
10:62538369 T G 0.037816 1.5524e-05
10:62539191 C T 0.317557 -1.7353e-05
10:62544858 C T 0.634125 -1.2544e-05
10:62548390 A G 0.101223 -2.7779e-05
10:62556943 A C 0.030075 8.4650e-06
10:62557260 T G 1.491264 -2.8949e-05
10:62558660 A G 0.605519 -7.4980e-06
10:62564340 T G 0.132950 -3.8202e-05
10:62568557 A C 0.055631 1.3891e-05
10:62568914 A G 0.138152 9.3004e-07
10:62570866 G A 0.126912 1.1897e-05
10:62571228 T G 0.066252 2.2468e-05
10:62590031 A C 0.041005 -4.5487e-06
10:62593918 G T 0.717040 2.7833e-06
10:62594554 G A 1.795603 -1.3227e-05
10:62598161 T C 0.215627 1.4223e-05
10:62598839 T C 0.717543 -1.4059e-06
10:62600287 G A 1.013878 1.0904e-05
10:62602369 T C 0.031805 -4.1956e-06
10:62605168 G A 0.653626 5.6297e-05
10:62612714 G A 0.317343 1.9233e-05
10:62614406 G C 0.032570 1.1023e-05
10:62617504 G T 0.043368 -3.1881e-06
10:62618523 A G 0.216470 -8.4364e-06
10:62623814 T C 0.291222 4.0658e-05
10:62625290 G A 0.052201 1.2730e-06
10:62625981 A G 0.043304 -5.6544e-06
10:62626477 C T 0.030218 1.0073e-05
10:62626647 C T 0.196262 3.0442e-06
10:62626874 T C 0.147304 -1.5800e-06
10:62628019 A C 0.044721 -9.3214e-06
10:62629563 G A 0.032377 5.3834e-06
10:62630615 C T 0.236855 -1.1106e-05
10:62631143 T C 0.050763 -6.8857e-06
10:62632877 C G 0.132872 4.4191e-06
10:62634839 A G 0.174792 -6.7757e-06
10:62636110 A G 0.569409 5.8870e-06
10:62636392 G A 0.040495 -4.5910e-06
10:62651544 T C 0.068112 3.6573e-05
10:62658019 C T 0.071869 -1.4160e-05
10:62658304 T C 0.540477 3.0550e-05
10:62660140 C T 0.564928 -1.2983e-06
10:62661320 A G 0.322429 -7.6157e-06
10:62663124 G A 0.135384 2.5279e-05
10:62663212 T C 0.448858 -3.8658e-06
10:62667844 C G 0.149123 6.3731e-06
10:62669701 T C 0.036439 -7.4371e-06
10:62671305 A G 0.287118 -2.1905e-05
10:62676054 A G 0.279901 -1.9580e-05
10:62679305 T C 0.040240 -2.5296e-06
10:62689736 G A 0.112279 1.4276e-05
10:62689845 C A 0.023044 -2.9285e-06
10:62697883 C T 0.045585 8.1747e-08
10:62708922 T C 0.047322 3.2723e-06
10:62709672 A C 0.051062 -2.2244e-05
10:62712485 A C 0.041168 -6.9573e-06
10:62717189 T G 0.114326 1.5464e-05
10:62735941 C T 0.042566 -4.0587e-06
10:62737949 T G 1.013681 7.3791e-06
10:62740413 T G 0.216545 1.2058e-08
10:62757929 T C 0.019981 -2.0688e-05
10:62773645 C T 0.854362 2.9666e-05
10:62780578 A G 0.056532 -8.6142e-06
10:62788110 T C 0.782918 3.9228e-05
10:62791536 G A 0.028810 -4.9019e-06
10:62813689 C T 0.058402 8.7570e-06
10:62820629 G A 0.181782 -7.9688e-06
10:62821761 T C 0.040074 1.9188e-05
10:62822766 T C 0.133926 5.5899e-06
10:62824668 G A 0.032156 -4.8842e-06
10:62826952 T C 1.278711 2.7104e-05
10:62857364 T G 0.505897 1.4921e-07
10:62872477 A G 0.037837 3.2466e-05
10:62872781 A G 0.043276 2.6129e-05
10:62873116 A T 0.057256 -2.0980e-05
10:62885865 C T 0.138703 1.8950e-05
10:62890689 A G 0.058936 7.5854e-06
10:62890958 A G 0.038479 -3.9872e-06
10:62893761 A G 0.147369 -1.0712e-05
10:62895160 A G 0.967552 1.6344e-05
10:62902643 A C 0.020957 5.1767e-06
10:62909319 A G 1.120459 2.6204e-05
10:62913796 T C 0.054900 2.6481e-05
10:62919096 A C 0.059283 1.2384e-06
10:62922883 A C 0.066728 -5.1740e-06
10:62925178 A G 0.054159 -9.7700e-06
10:62936427 A C 0.092876 3.3719e-05
10:62938326 T C 0.020878 7.5702e-06
10:62941921 T C 0.045717 -1.1301e-05
10:62953177 T C 0.057107 3.6371e-05
10:62958675 T G 0.248704 3.0989e-05
10:62958851 C T 0.064342 1.0297e-05
10:62973312 T G 0.032553 2.1521e-05
10:62998875 G A 0.113003 9.3892e-08
10:63002770 C T 0.045867 1.5493e-06
10:63018333 G A 0.247429 1.6976e-05
10:63021277 G A 0.119069 -4.0770e-06
10:63026978 T C 1.095892 2.2007e-05
10:63039856 A G 0.444421 2.3419e-06
10:63040511 A G 0.031244 4.9204e-06
10:63055465 A C 0.590933 7.0198e-06
10:63056371 T C 0.059976 3.0277e-05
10:63066089 G A 0.023476 1.4237e-05
10:63081966 T C 0.155134 -2.2302e-06
10:63083890 A G 0.100118 -2.9327e-05
10:63086940 A G 0.059133 1.0923e-05
10:63101663 C A 0.211670 1.3816e-05
10:63103531 T C 0.906406 -3.0372e-06
10:63115115 T C 0.074259 2.8943e-05
10:63115119 A G 0.045143 1.0489e-06
10:63123198 C T 1.524610 2.6762e-05
10:63136165 T C 0.056896 -2.2204e-06
10:63146547 T G 0.200066 -7.0817e-06
10:63151308 A C 0.102940 -4.0046e-06
10:63155329 T G 0.175720 -2.0548e-06
10:63158216 A G 0.040618 9.2622e-06
10:63160020 T C 0.038051 3.0825e-06
10:63165260 T C 0.065287 8.6000e-06
10:63166773 A G 0.616871 4.2202e-06
10:63170941 T C 0.041753 5.8934e-06
10:63172694 G A 0.167706 -3.3320e-06
10:63172939 T G 0.089378 -1.5298e-06
10:63173305 G A 0.080946 5.7264e-06
10:63174555 T C 0.030989 -6.5328e-06
10:63189687 G A 0.059636 -6.3279e-06
10:63194860 G A 0.055305 -5.9735e-06
10:63220824 G A 0.335437 2.5497e-05
10:63221951 T C 0.034620 -2.6447e-06
10:63227429 C G 0.042729 -2.3952e-05
10:63250638 G A 0.022806 1.4083e-05
10:63263192 T C 0.115723 6.6798e-06
10:63272541 G A 1.674606 3.4827e-06
10:63287547 A G 0.044082 1.5937e-06
10:63319580 G A 0.070927 -6.0096e-06
10:63322275 A C 1.296505 -1.3907e-05
10:63332198 G A 0.229542 -1.1477e-05
10:63342112 G A 0.858350 -1.0801e-05
10:63342433 A C 0.140124 -1.4816e-05
10:63346285 A G 0.194857 4.1842e-06
10:63348767 T G 1.290124 -1.9046e-05
10:63349857 T C 0.082786 2.8688e-05
10:63356349 G T 1.511602 1.3560e-05
10:63366888 T C 1.380104 8.4968e-06
10:63368577 C T 0.031141 6.7443e-06
10:63375787 A G 0.071362 -2.7708e-06
10:63377244 T C 0.096759 8.3128e-07
10:63388043 C T 0.065668 -3.1372e-06
10:63392182 T C 0.054890 1.1743e-05
10:63397517 G T 0.834466 -4.4319e-06
10:63419013 T C 0.118810 -8.8492e-06
10:63421843 G A 0.026097 5.3005e-06
10:63426226 G A 0.137914 -9.5360e-06
10:63450774 T C 0.043042 1.0142e-05
10:63462162 A G 0.106030 -5.9390e-06
10:63467553 C G 0.341159 -9.3176e-06
10:63468177 T C 1.046853 1.1911e-05
10:63484070 G A 0.059075 -1.0276e-05
10:63487781 A G 0.024965 -9.5940e-06
10:63492392 C T 0.023105 -1.0132e-05
10:63495314 G A 1.869273 -3.4843e-06
10:63497423 A G 0.035151 3.4596e-06
10:63510779 A G 0.338089 -5.1727e-06
10:63511457 C T 0.218884 -1.0719e-05
10:63516391 A C 0.217225 -2.2082e-05
10:63520698 C T 1.578140 1.1552e-05
10:63524105 T C 0.101257 2.9469e-07
10:63524591 T C 0.374086 -1.8092e-05
10:63541749 G A 0.026502 2.6926e-06
10:63551527 G T 0.045398 8.4938e-07
10:63555783 A G 0.199451 -1.4294e-05
10:63567268 A G 0.035980 -8.3822e-06
10:63567496 C A 0.274308 -6.7493e-06
10:63576286 A G 0.838349 -9.4458e-06
10:63579528 C T 0.121112 6.8956e-07
10:63579619 G C 1.900657 2.1488e-05
10:63580133 A G 0.042749 -8.7019e-06
10:63580216 T C 0.074103 -1.2824e-05
10:63580259 T C 0.024853 3.7740e-05
10:63580359 T G 0.034699 1.5546e-07
10:63585493 A G 0.232799 -1.1368e-05
10:63596968 A G 0.535839 5.5978e-06
10:63600659 T C 0.043467 7.2497e-08
10:63601824 A G 0.076115 -1.6043e-05
10:63606563 A G 0.098472 -2.1826e-05
10:63613870 C T 0.883383 9.1562e-05
10:63622527 T C 0.198216 -8.9299e-05
10:63623995 T C 0.042124 -1.1260e-05
10:63624452 T C 0.063454 -9.1958e-06
10:63624812 G A 1.185882 -5.4418e-05
10:63633467 A G 1.149266 -2.0852e-05
10:63638766 C T 0.180503 -7.9250e-06
10:63649553 G A 0.049233 1.5696e-05
10:63656805 C T 0.544240 1.8767e-05
10:63657706 C T 0.122941 -1.2750e-05
10:63658086 A G 1.787287 -1.3223e-05
10:63668161 G A 0.910581 -2.9804e-05
10:63673849 G A 0.202123 -3.5675e-05
10:63676353 G A 0.057335 1.2460e-05
10:63678484 T C 0.129761 9.8380e-06
10:63684340 A G 0.129200 -2.4184e-05
10:63687471 G C 1.726406 -7.2409e-06
10:63687869 C T 0.139644 -1.3896e-05
10:63693893 T C 0.448460 9.3852e-06
10:63699921 C T 0.025550 1.2274e-05
10:63701011 C T 0.123665 -4.1846e-06
10:63701536 T C 0.148453 2.1498e-05
10:63710104 G A 1.013807 -9.1823e-06
10:63712827 C G 0.175077 -2.2616e-05
10:63717836 T C 0.099812 -1.9921e-05
10:63723517 A G 0.103674 -2.5567e-05
10:63723577 T C 1.319369 -3.3947e-05
10:63752159 G T 0.683120 4.0482e-05
10:63754711 T G 0.079233 9.8368e-06
10:63757667 A G 0.037299 -3.2157e-05
10:63766460 A G 0.105660 3.3019e-06
10:63769817 C T 0.073154 -1.5165e-05
10:63776911 T G 0.042263 -1.7656e-05
10:63777974 A G 0.054747 -5.9504e-06
10:63778606 T G 1.029160 7.3219e-06
10:63779656 G A 0.065256 1.5934e-05
10:63780231 G A 0.114363 -3.2562e-05
10:63782768 G A 0.131080 3.0746e-05
10:63785089 T G 1.462478 -6.5036e-06
10:63786554 C T 0.416604 1.1919e-06
10:63794736 C T 0.040284 3.4336e-06
10:63798430 C A 0.078536 -9.3080e-06
10:63805617 C T 0.893898 -2.3286e-06
10:63810829 T C 0.024703 8.6275e-06
10:63816673 A G 0.127024 2.9776e-05
10:63818553 A G 0.028093 1.3799e-05
10:63827216 G T 0.145302 -3.0778e-05
10:63827718 T C 0.062621 -1.6619e-05
10:63829205 A G 0.254905 -2.8679e-05
10:63829539 T C 0.166761 -9.3487e-06
10:63831638 A G 1.757348 -6.7068e-05
10:63832279 A G 0.824583 6.2314e-06
10:63835911 T C 0.216324 -1.3766e-05
10:63843112 G A 1.633958 2.9842e-05
10:63847565 A G 1.738435 3.7336e-05
10:63862634 A G 0.226024 1.5520e-05
10:63863814 A G 0.048390 -3.9533e-06
10:63867008 T C 0.023935 1.4620e-05
10:63875960 A G 1.290454 4.9011e-06
10:63887715 G A 0.534235 -7.7870e-06
10:63889801 T G 0.077785 3.8988e-06
10:63890641 A G 0.382660 -2.0782e-05
10:63907168 G T 0.534996 -1.6546e-05
10:63912835 G A 0.683721 7.4372e-06
10:63914577 A G 0.070536 2.6345e-06
10:63915372 T G 0.073902 -6.8864e-06
10:63956386 G A 0.201344 3.0892e-05
10:63958112 C T 1.287095 -1.5719e-05
10:63958638 T C 0.075041 1.1263e-05
10:63961907 T G 0.056583 4.2847e-07
10:63976313 G A 1.505815 -1.5119e-05
10:63976459 T G 0.027851 9.1229e-06
10:63977980 T C 0.220835 4.6926e-05
10:63981324 A G 0.068595 7.3072e-06
10:63985100 C T 1.186946 -2.4671e-05
10:64031374 A G 0.044667 4.5418e-06
10:64032693 G T 0.104409 4.8218e-06
10:64035130 C T 0.100305 1.4951e-05
10:64036240 G A 0.097650 -1.2953e-05
10:64039626 A G 0.058786 -1.0248e-05
10:64043365 G A 0.080634 -2.0445e-06
10:64043498 C T 1.731128 1.5395e-05
10:64052613 A G 0.202130 1.0490e-05
10:64056319 T C 0.043525 -7.0906e-06
10:64061459 G A 1.859050 5.4207e-06
10:64061483 C T 0.082337 1.3794e-05
10:64064556 T G 0.036079 1.7775e-05
10:64068591 A G 0.053177 5.6979e-07
10:64069035 G T 1.365753 -1.2292e-05
10:64074412 T C 0.066722 9.1937e-06
10:64079219 G A 0.023670 -6.7509e-06
10:64080286 G A 0.032547 -1.0808e-05
10:64081223 T G 0.059079 -2.0062e-05
10:64092938 C G 0.038340 -1.3020e-05
10:64100364 T C 0.028752 -1.4065e-05
10:64108315 T G 0.039139 -8.9397e-06
10:64113802 T C 0.134324 -1.8093e-05
10:64117007 T C 1.248993 1.0699e-05
10:64117756 T C 0.338204 -6.9768e-06
10:64128089 T C 1.259162 1.0003e-05
10:64129318 A C 0.142480 -1.4647e-05
10:64133672 T C 0.110783 1.5579e-05
10:64139582 T C 1.976099 1.8111e-06
10:64154204 T G 1.418175 -3.1655e-06
10:64154935 C A 0.136476 2.0309e-05
10:64159333 T G 1.228665 -2.4952e-08
10:64160635 G A 0.023574 -5.0292e-06
10:64165530 T G 0.134392 -6.7723e-06
10:64168592 T C 0.027403 5.5416e-06
10:64173296 T C 0.082323 -2.0306e-05
10:64176872 G A 0.035664 2.3391e-06
10:64178470 T C 0.028399 -7.0427e-06
10:64181219 T C 0.023075 1.0783e-05
10:64181270 C T 1.317907 1.0820e-05
10:64181346 C T 0.102957 4.8887e-06
10:64182619 T C 0.078169 1.3741e-05
10:64187564 T C 1.237790 1.8589e-06
10:64195873 A G 1.550669 1.5421e-05
10:64198408 T C 0.301537 -1.8254e-06
10:64199222 C T 1.521506 -9.2507e-06
10:64202391 G T 1.488425 -3.4997e-06
10:64203860 G C 0.360755 3.7169e-06
10:64208676 T C 0.122802 -5.4174e-06
10:64211073 T A 1.901507 -6.1112e-06
10:64212306 C A 0.080379 -3.7205e-06
10:64217738 T C 0.023581 5.6218e-06
10:64224100 G A 0.583270 8.3555e-06
10:64227186 C A 0.031683 -5.3588e-06
10:64231895 A G 0.780813 1.5485e-05
10:64234392 C T 1.937974 -4.2998e-06
10:64249137 T G 0.061047 1.5357e-05
10:64251977 T C 1.066086 -1.1272e-06
10:64252110 C A 0.102127 -2.9108e-05
10:64260847 C T 0.755526 1.5229e-05
10:64267265 T G 0.102617 3.4284e-06
10:64269725 T C 0.035732 -1.9102e-07
10:64270771 T C 1.141150 -1.0475e-05
10:64278682 A G 0.287761 2.4574e-05
10:64292344 G A 0.657189 1.2508e-05
10:64297088 A G 0.040818 -3.5902e-05
10:64300331 C A 0.053503 -4.6875e-05
10:64303828 A G 0.024713 1.3889e-05
10:64304197 C T 0.185212 6.6140e-06
10:64305946 C G 0.031805 1.7625e-06
10:64308884 G T 0.030979 6.2193e-06
10:64310034 G A 0.219714 1.6444e-06
10:64310992 G A 0.564527 2.0439e-06
10:64313407 T C 0.062951 -2.9546e-06
10:64317869 G A 0.052119 1.4184e-06
10:64320620 T C 0.257356 1.1342e-05
10:64325500 C T 0.116689 -1.2160e-05
10:64335087 C T 0.177403 -8.6920e-06
10:64339405 C T 0.053717 -9.3603e-06
10:64340053 A G 0.118239 1.3868e-05
10:64345050 G T 0.156150 -9.6537e-06
10:64346072 T C 0.042573 7.9642e-06
10:64358445 G A 1.785012 4.6367e-06
10:64369749 A G 0.350165 2.2218e-05
10:64373843 C T 0.023289 7.9657e-06
10:64374312 T C 0.033430 -1.9122e-05
10:64376558 C T 1.184440 2.2311e-05
10:64377740 G A 0.082945 4.3627e-06
10:64377967 T C 0.293381 6.4840e-06
10:64379680 G A 0.032319 3.5134e-06
10:64388159 A G 0.046340 4.9529e-06
10:64398466 T C 0.738523 -4.7133e-05
10:64407831 C T 0.060493 9.9043e-06
10:64408208 T C 0.289352 2.1510e-05
10:64415184 G A 1.477593 -2.9410e-05
10:64431206 C T 0.100839 2.5792e-06
10:64438486 C G 0.776003 -6.1586e-05
10:64441033 T C 0.042015 -1.7414e-06
10:64441940 G A 1.970609 2.2881e-05
10:64443188 T C 0.269779 4.4734e-06
10:64445564 G A 1.081031 -1.3870e-05
10:64447963 T C 0.085193 9.2443e-07
10:64448777 A G 0.096229 1.6561e-05
10:64456179 C T 0.077547 -3.5374e-06
10:64470675 T C 0.299382 -1.1167e-05
10:64488223 A G 1.102165 2.9028e-05
10:64494719 G T 0.031051 -3.4019e-06
10:64503831 T C 0.038880 3.2420e-06
10:64519299 C T 1.202738 3.7536e-05
10:64530182 T G 0.116179 1.2300e-05
10:64539338 G T 0.091945 -2.0195e-06
10:64552934 G A 0.797088 5.7400e-05
10:64560470 G A 0.229998 2.7399e-06
10:64565011 A G 0.144792 -4.6821e-06
10:64583149 T G 1.182176 1.9518e-05
10:64599100 G A 0.159445 -1.3018e-05
10:64604165 A G 0.048828 -1.3456e-05
10:64608298 C T 1.042263 4.1019e-05
10:64623523 T C 0.028919 1.8353e-05
10:64624260 C T 0.080450 2.8427e-05
10:64633450 C T 0.100808 2.8911e-06
10:64634409 T G 0.036167 -2.8218e-05
10:64636906 C T 0.078886 -8.3489e-07
10:64641730 A G 0.020239 2.2681e-07
10:64644167 T C 1.537866 3.9927e-05
10:64646868 T C 0.147046 -8.0882e-06
10:64648303 G A 0.042178 -2.5687e-05
10:64654102 G A 0.199658 -2.2821e-05
10:64655913 A G 0.986227 4.1782e-05
10:64663082 G T 0.348111 -3.1232e-05
10:64675368 A G 0.027892 -7.9978e-06
10:64677390 G T 0.042042 2.1869e-05
10:64678824 C T 0.204758 2.5527e-05
10:64696151 C T 0.146546 -1.2579e-05
10:64696331 C T 1.399299 5.4812e-05
10:64706287 G A 0.062985 -3.1117e-05
10:64722032 C T 1.036314 3.0112e-05
10:64723247 A G 0.024220 -8.4464e-06
10:64725655 G T 0.214893 1.7610e-05
10:64740148 T C 0.144812 -2.5753e-06
10:64746075 G A 0.127385 2.2342e-05
10:64746561 A G 0.100659 6.0437e-06
10:64752256 A G 0.069197 -2.0053e-05
10:64760530 G A 0.035453 -1.0000e-05
10:64760686 T C 0.249693 -6.3570e-06
10:64761387 T C 0.645446 1.1648e-05
10:64762674 T C 0.047159 -8.9121e-06
10:64764692 T C 0.741301 1.6246e-05
10:64776107 A G 0.853165 1.0243e-05
10:64776283 A C 1.065831 -4.7905e-06
10:64779783 A G 1.140576 4.3070e-06
10:64785504 A G 0.287679 -6.7279e-06
10:64792735 C T 0.118290 1.8584e-05
10:64803582 T C 0.118123 -1.4270e-05
10:64811338 C T 0.057838 -8.3469e-06
10:64814979 A G 0.031918 3.2485e-05
10:64817255 C T 0.397228 -1.2232e-05
10:64817375 T C 0.066946 6.4733e-06
10:64818871 G A 0.243842 4.0929e-05
10:64822828 A G 0.801556 -9.8686e-06
10:64823971 G C 1.889451 3.1814e-06
10:64824307 T G 0.076999 1.5443e-05
10:64828215 A C 0.344953 5.0043e-05
10:64832896 T C 0.043208 4.4756e-06
10:64839647 C A 0.212227 -2.3468e-05
10:64840665 A G 0.795310 -1.7726e-05
10:64847375 G A 0.185800 -1.8212e-05
10:64848773 T C 0.185409 -1.2061e-05
10:64850388 C T 0.064172 -7.1616e-06
10:64868581 G A 1.127313 1.3814e-05
10:64868871 A C 0.021626 -2.2414e-05
10:64869892 G A 1.640564 -1.3097e-05
10:64872411 T C 0.447281 -2.9948e-05
10:64875546 G A 1.631667 -3.5344e-05
10:64880226 C T 0.044313 -6.9091e-07
10:64888493 T C 0.624381 2.9137e-06
10:64918575 G A 0.052245 2.7432e-06
10:64927823 G C 0.945025 -1.9959e-05
10:64930151 C A 0.056624 1.2722e-05
10:64937501 C G 0.061799 -1.8337e-05
10:64938400 A G 0.060632 -1.1123e-05
10:64952835 A G 0.085237 -2.3945e-05
10:64956414 C T 0.031816 -9.5495e-06
10:64958991 A G 0.044306 8.0443e-07
10:64960755 C A 0.061319 1.2501e-05
10:64974156 C T 0.062659 -8.7793e-08
10:64974380 C G 0.060578 -9.4240e-06
10:64974537 T A 1.568270 -1.8063e-05
10:64998049 C T 0.047825 -1.2354e-05
10:65006456 C T 1.714344 -4.4633e-05
10:65020029 G A 0.028032 -3.6148e-07
10:65022766 G A 0.086410 -4.7742e-06
10:65041854 T C 0.071876 1.6825e-05
10:65045865 C T 0.089585 2.6572e-05
10:65047026 T C 1.630069 -2.4579e-05
10:65047270 T C 0.099863 -6.1103e-07
10:65058224 T C 1.704239 -3.3129e-05
10:65070047 C T 0.037160 2.6765e-05
10:65082961 C T 0.131628 -1.0949e-05
10:65092719 C T 0.094107 -7.4090e-06
10:65101207 C G 0.834004 -1.1272e-05
10:65106551 T G 1.713487 -4.2962e-05
10:65109502 G T 0.090779 2.6939e-05
10:65115664 C T 0.058504 1.8260e-05
10:65117770 A G 0.072868 -9.2494e-06
10:65127476 C T 0.058310 8.7211e-06
10:65133156 C A 0.628478 4.8000e-06
10:65146266 T C 0.026709 1.1098e-05
10:65151584 A C 0.054163 6.7444e-06
10:65166670 C T 0.237607 -9.1603e-06
10:65168543 T C 0.044259 1.2208e-05
10:65172328 T C 0.944889 -2.0513e-05
10:65191036 G A 0.022680 -2.1893e-05
10:65220711 C T 0.050518 4.8639e-07
10:65232974 G T 0.071787 1.7144e-05
10:65235693 C T 0.039305 -5.0031e-08
10:65245494 A G 0.049991 -1.2328e-07
10:65245675 T C 0.072641 -8.3707e-06
10:65259833 A G 0.066847 -5.8035e-06
10:65261184 T C 0.628076 6.7942e-06
10:65264300 A C 0.130091 9.6273e-06
10:65265640 C G 0.048675 4.7648e-06
10:65274927 G A 0.945470 -1.9193e-05
10:65275214 C T 0.105245 2.6619e-05
10:65277256 G A 0.039873 -1.4474e-05
10:65315397 C G 0.274967 3.4962e-05
10:65315433 C T 0.957703 -1.3007e-05
10:65323809 G T 0.972030 -9.7347e-06
10:65328326 T C 0.303254 -1.8899e-06
10:65337153 C T 0.983803 -1.4231e-05
10:65338917 A G 0.039832 8.3875e-06
10:65344449 A G 0.057454 -4.7698e-06
10:65346889 T C 0.164358 8.1790e-06
10:65364247 G A 0.591566 8.2787e-06
10:65376395 A G 0.649067 -9.3235e-06
10:65378695 T C 0.055380 -8.5928e-06
10:65381281 T C 0.053874 -1.0826e-05
10:65381594 C T 0.061255 -1.6117e-05
10:65381740 G A 1.071005 -9.0350e-06
10:65389940 A G 0.105452 -1.1162e-05
10:65392260 T C 0.615517 -1.5854e-05
10:65405121 T C 1.092890 4.8593e-06
10:65405615 C T 0.057284 -9.7833e-06
10:65406487 G A 0.119303 -1.0434e-05
10:65413714 A G 0.080202 2.0490e-05
10:65426785 A G 0.093512 2.9641e-05
10:65439003 A G 0.054734 -1.0167e-06
10:65441070 G A 1.041893 5.6977e-06
10:65447775 G A 1.132216 -1.2119e-05
10:65449286 T C 0.030452 -1.0196e-05
10:65458248 C T 0.109753 9.4467e-06
10:65462195 A G 0.054754 -2.1206e-05
10:65463855 G A 1.195238 -1.0405e-05
10:65473289 T C 0.084829 -8.5620e-06
10:65477890 T C 0.037701 -5.4198e-06
10:65479415 C A 0.170114 1.6490e-05
10:65483262 A G 1.650678 1.9111e-05
10:65492109 A G 0.038945 4.5849e-06
10:65496107 A G 0.600885 2.4911e-06
10:65496217 G A 0.035579 -1.1051e-05
10:65516176 C T 0.385213 1.0527e-04
10:65518491 A G 0.532487 -2.5417e-05
10:65518522 A G 0.659059 7.9792e-05
10:65520411 T C 0.439233 3.6136e-05
10:65524868 G A 0.026641 -2.0974e-05
10:65525237 T G 0.125457 8.2769e-06
10:65526584 T C 0.057239 -4.1396e-06
10:65541148 C T 0.103786 -4.4115e-06
10:65541338 A G 0.096664 2.1986e-05
10:65544390 T G 0.045660 5.9902e-06
10:65576963 A G 1.480912 -3.9300e-05
10:65582292 G A 0.825361 -8.1833e-06
10:65589002 G A 0.068377 2.9481e-06
10:65593561 T G 0.436711 -2.6911e-05
10:65595073 A G 0.033692 -8.2363e-07
10:65620163 A G 0.666875 -2.3143e-05
10:65632766 C T 0.456175 -2.8154e-06
10:65638568 G A 0.076207 -9.6286e-06
10:65643585 G A 0.311250 -1.0527e-05
10:65654771 G T 0.353007 -6.9611e-06
10:65659783 C T 0.838009 2.3511e-05
10:65672704 A G 1.072977 -1.7626e-05
10:65674752 T C 0.054516 1.0916e-05
10:65684068 T C 0.043650 -1.0246e-05
10:65691278 T C 0.035232 -6.3842e-06
10:65694772 A C 1.706762 -2.6318e-05
10:65701960 G A 0.129537 1.5435e-05
10:65704055 C T 0.041495 -1.3661e-05
10:65704117 G A 0.333230 8.3844e-06
10:65718812 T C 0.175818 1.0647e-05
10:65726920 G A 0.026719 7.2767e-06
10:65730494 T C 0.959668 -1.3607e-05
10:65730654 G A 0.241683 3.1710e-05
10:65735321 A C 0.036925 2.3805e-05
10:65736096 A G 0.085410 7.8033e-06
10:65736451 T G 0.097589 6.2213e-06
10:65736605 G A 0.067187 8.1737e-06
10:65736740 T C 0.223831 -2.9114e-05
10:65749924 T C 0.074711 1.0524e-05
10:65752896 G C 0.035593 -9.3960e-06
10:65754148 C T 0.039475 6.6998e-06
10:65757975 A G 0.501005 7.5185e-06
10:65762991 C T 1.772076 -6.5751e-06
10:65764195 C T 0.331180 4.0041e-05
10:65770389 A G 1.771940 -6.4811e-06
10:65771897 T C 0.119453 -7.4801e-07
10:65781886 T C 0.033427 1.5292e-06
10:65786429 A G 0.049671 -6.4712e-06
10:65791943 A G 0.245875 2.3492e-05
10:65794114 C G 0.122390 1.3249e-05
10:65796031 A G 0.147032 8.4933e-06
10:65796140 G A 1.593915 4.9818e-07
10:65815925 G A 0.190509 1.5897e-06
10:65820276 A G 0.088657 -3.2920e-06
10:65822571 A G 1.956785 -6.5112e-07
10:65823446 T C 0.365127 -8.2053e-06
10:65827159 C T 0.045503 -9.6307e-06
10:65827188 A G 0.057447 1.5530e-06
10:65827304 A G 0.049821 1.5776e-05
10:65832788 T C 0.078006 6.2030e-06
10:65844388 A G 0.108012 7.5238e-06
10:65846708 A G 0.024200 -3.8574e-06
10:65856432 A G 0.032662 -7.7584e-07
10:65861658 G A 0.031578 -3.0896e-06
10:65865048 T G 0.242163 1.4756e-06
10:65866264 G A 0.024509 -6.8922e-06
10:65870447 G A 0.158238 2.6486e-05
10:65887962 G A 0.035164 -2.0702e-06
10:65902281 T C 0.062866 1.1537e-05
10:65904375 G A 0.043446 -2.3461e-05
10:65906456 C T 0.031703 -6.4921e-06
10:65911294 T C 1.723054 1.2428e-05
10:65920133 T C 0.072457 -5.5672e-07
10:65938783 T C 0.025628 5.6938e-06
10:65947548 A G 0.021963 -1.3531e-05
10:65955169 A G 0.031374 1.2733e-06
10:65955191 A G 0.084186 -2.9446e-05
10:65955797 T C 0.164388 1.3651e-05
10:65963252 A C 0.148875 2.7275e-05
10:65973814 A G 1.126480 -1.6129e-05
10:65978222 A C 0.030374 8.2054e-06
10:65999632 A G 0.080882 1.1172e-05
10:66013773 C T 0.137526 3.5106e-05
10:66020071 T G 0.261076 4.6409e-06
10:66026415 G A 0.218027 6.6433e-06
10:66034105 T C 0.954187 -1.8662e-05
10:66035732 G A 0.078437 7.1017e-06
10:66048199 T G 0.041090 1.9211e-05
10:66072392 T G 0.683004 3.1106e-06
10:66086424 G A 0.026886 3.2338e-06
10:66104082 T C 0.027736 1.5102e-06
10:66110055 C T 0.036891 -1.4999e-05
10:66136120 T G 0.037000 -1.0681e-05
10:66139573 C T 0.054526 -4.6786e-06
10:66173340 C A 0.035382 -5.9852e-06
10:66194162 A C 0.077397 -1.6633e-05
10:66196039 A G 0.053183 1.0589e-05
10:66217196 G T 0.074181 7.9373e-06
10:66221427 T C 0.190546 2.1741e-05
10:66221704 G A 0.023289 -1.4035e-05
10:66249197 A G 0.227203 -4.8297e-06
10:66250255 C A 0.051681 -6.5581e-06
10:66256716 C T 0.788538 2.1346e-05
10:66259278 G T 0.723730 4.3460e-05
10:66261589 A G 0.080375 1.1651e-05
10:66272624 T C 0.196612 -7.1357e-06
10:66274331 A G 0.040686 1.6458e-06
10:66275706 T G 0.025223 1.4576e-05
10:66278325 A G 0.173768 4.5529e-06
10:66279382 T G 1.150480 -7.7087e-06
10:66285739 A G 0.077417 -9.5615e-06
10:66289890 A G 0.480541 -7.5574e-06
10:66291535 G A 0.053557 -4.0585e-05
10:66294394 C T 0.326189 -1.6829e-05
10:66294607 G A 0.282685 -1.1685e-05
10:66299771 A G 1.904251 -7.7416e-06
10:66304899 C G 0.277867 -7.9308e-06
10:66314884 C T 0.039846 9.3668e-06
10:66318690 T C 0.028861 1.7202e-05
10:66320442 C T 0.301068 1.0573e-05
10:66332324 A C 0.892076 9.2766e-06
10:66333559 T G 0.066742 -8.5664e-06
10:66335957 A G 0.032767 1.3244e-05
10:66340742 A G 0.690324 -8.9612e-06
10:66361165 C T 0.027494 1.9177e-06
10:66363757 G A 0.048111 7.2837e-06
10:66365809 A C 0.030187 5.4887e-06
10:66371273 T C 0.236005 -5.6743e-06
10:66375958 C T 0.148746 -4.9654e-06
10:66377954 C T 1.006555 8.9084e-06
10:66385882 C T 0.854413 1.0709e-05
10:66406859 G A 0.405079 1.7048e-05
10:66414239 A G 0.490951 1.4698e-05
10:66450484 T C 1.117205 -1.2481e-05
10:66456023 T C 0.039237 -1.0366e-05
10:66459008 T C 0.271340 1.1565e-05
10:66463190 G A 0.064743 -6.1525e-06
10:66480034 G T 0.864452 1.8010e-05
10:66488057 C T 0.381470 2.8923e-06
10:66488107 A G 1.244029 4.8390e-06
10:66488870 T G 1.773674 3.6587e-06
10:66492640 G A 0.055414 4.6886e-06
10:66492674 C T 1.262412 5.4970e-06
10:66495095 C T 0.901334 -1.1051e-05
10:66499906 C T 0.073980 2.1866e-05
10:66502614 T G 0.065542 1.7522e-05
10:66502735 T C 0.095715 -2.2014e-05
10:66502774 C T 0.049991 -4.8041e-06
10:66504007 G C 0.059745 1.8899e-05
10:66505451 A G 0.037840 1.5463e-05
10:66509895 C T 1.275705 -7.4198e-07
10:66510336 A C 0.745251 8.0484e-06
10:66520444 A C 1.038275 -6.9842e-07
10:66521595 A G 0.062020 -3.4098e-05
10:66529552 A G 1.474449 -1.1105e-05
10:66533112 G A 0.078094 1.5239e-05
10:66534174 G A 0.027270 1.8851e-05
10:66537157 G A 0.089820 4.0461e-05
10:66546149 A G 0.959627 -7.3729e-06
10:66551816 G T 0.207743 -8.8932e-06
10:66556168 T C 0.065032 6.7827e-06
10:66571331 G A 0.263139 -1.0263e-05
10:66571550 A G 0.029507 -6.1755e-06
10:66582604 G A 0.069676 8.9708e-06
10:66582806 C T 0.737228 1.9327e-05
10:66588669 T C 0.028358 8.9011e-07
10:66588843 G C 0.063923 -1.1943e-05
10:66588894 G A 0.048665 -3.6749e-06
10:66591587 G A 0.200559 -1.7857e-05
10:66601876 A G 0.221900 -2.0624e-06
10:66605200 A G 0.091982 -4.3624e-06
10:66636272 A G 0.328708 -1.9310e-06
10:66640804 A T 0.110766 1.8612e-05
10:66649665 G A 1.776764 9.7667e-07
10:66657146 A G 0.070278 -1.1713e-05
10:66664302 T C 0.157174 2.1596e-05
10:66694651 A G 0.030728 -1.1257e-05
10:66696952 A G 0.163273 2.1823e-05
10:66701367 G A 0.048308 7.9693e-06
10:66720634 A C 0.042165 5.5972e-06
10:66724323 C T 0.448848 -1.0329e-05
10:66758130 T G 0.452887 -2.6902e-05
10:66758532 T G 0.093274 -1.6020e-05
10:66761882 T G 0.116203 1.4445e-05
10:66763868 C T 0.101097 -1.6713e-05
10:66767758 A G 0.031387 2.2252e-05
10:66773670 A G 0.038241 -1.0095e-05
10:66785719 T C 0.440083 -2.3371e-06
10:66793478 T C 1.651226 -3.1544e-06
10:66795630 G A 0.573999 -1.1510e-05
10:66808432 T C 0.142177 8.7170e-06
10:66809330 G A 1.213240 -8.9023e-07
10:66809925 G A 0.630490 3.2886e-05
10:66824366 T C 0.041226 6.6229e-08
10:66844743 C T 1.842255 -1.1568e-05
10:66852633 C T 0.036351 -3.8564e-06
10:66853683 C T 1.017111 3.6823e-05
10:66870703 A G 0.042906 2.4486e-05
10:66877815 C T 1.515916 7.8881e-06
10:66881278 G T 1.640350 -2.9007e-07
10:66882683 T G 0.108159 -2.3787e-05
10:66883025 T C 0.045680 -8.2065e-06
10:66884544 A G 0.035902 4.9430e-06
10:66892227 G T 0.155603 -3.2548e-05
10:66899096 A G 0.036150 2.5166e-05
10:66900385 G A 0.127895 1.5756e-05
10:66910251 T C 0.143500 -7.7997e-07
10:66913777 C T 0.037235 8.2735e-06
10:66915660 C T 0.049750 -4.6930e-06
10:66934717 T C 0.187463 -1.0829e-05
10:66955317 G T 0.502242 3.3156e-05
10:66957545 A G 0.154032 -2.5597e-05
10:66985247 T C 0.039921 8.3599e-06
10:66987381 T A 0.024992 3.4354e-06
10:66993171 T C 0.563099 5.0435e-05
10:66998577 C T 0.359354 -2.0403e-05
10:67007773 A G 0.030289 1.3443e-05
10:67012556 C T 0.923514 2.0999e-05
10:67014643 T C 0.030561 -2.1619e-05
10:67029267 T C 0.770872 3.3601e-05
10:67029555 T G 1.374579 1.0112e-05
10:67041750 A G 1.013858 2.8474e-05
10:67056500 C T 0.686122 1.8577e-05
10:67056741 T C 0.253464 -2.9242e-06
10:67061036 G A 0.126575 1.2427e-05
10:67061241 G A 0.066783 2.9832e-06
10:67061637 G A 0.051331 -1.5042e-05
10:67079067 C T 0.959549 -1.4109e-05
10:67080976 C T 0.077343 -1.4016e-05
10:67082194 A G 1.306895 -1.2241e-05
10:67089881 C T 0.207158 -9.5988e-06
10:67091080 C T 0.548034 5.3738e-05
10:67094693 C T 0.299858 -3.2981e-06
10:67098176 G A 0.132913 -6.2914e-07
10:67099330 G A 0.073358 -6.6183e-06
10:67099770 C T 0.024972 3.0650e-07
10:67102144 G A 0.028477 3.0817e-06
10:67105617 C T 0.291423 -2.6369e-06
10:67108169 T C 0.173092 1.2143e-05
10:67110476 T G 0.156535 3.5236e-06
10:67112247 A G 0.102491 7.2325e-06
10:67119691 G A 0.042199 6.3711e-06
10:67130108 T C 0.062237 2.2816e-06
10:67133326 T G 0.249057 8.9069e-06
10:67137155 G A 0.039761 3.9828e-05
10:67154842 C T 0.242873 -8.5546e-06
10:67158072 C T 0.049495 2.6389e-05
10:67159976 A G 1.192665 -2.1198e-06
10:67160808 C T 0.179946 -2.3090e-05
10:67178895 G A 0.726239 5.8037e-06
10:67182589 A G 0.135252 -2.1995e-05
10:67199959 T C 0.062768 -3.3639e-06
10:67203505 T C 0.107200 -1.9705e-05
10:67209553 C T 0.031700 -1.3217e-05
10:67211160 G A 0.127327 -2.9817e-05
10:67236181 C T 1.367480 1.6966e-05
10:67244216 G A 0.426776 1.0669e-05
10:67256159 G A 0.026393 7.7658e-06
10:67260747 T C 0.068299 -1.9062e-06
10:67268477 G A 0.440389 1.6390e-05
10:67271021 G A 0.036803 -2.4396e-06
10:67271818 G A 0.811371 2.0009e-05
10:67282647 C A 0.084795 -1.2844e-05
10:67289706 G A 0.054781 -3.1532e-05
10:67294878 G A 0.085863 -6.1380e-06
10:67306869 C T 0.061816 8.8289e-06
10:67316023 G A 1.157599 2.5764e-05
10:67326966 T C 0.161267 -1.6128e-05
10:67330226 G A 0.060581 1.0540e-06
10:67354502 T C 0.022755 -5.0223e-06
10:67360832 C T 0.132304 -1.6516e-07
10:67382039 G T 0.037762 5.2904e-06
10:67382607 G A 0.032693 -1.1876e-06
10:67383545 G C 0.051021 5.3176e-06
10:67396794 G A 0.229376 1.1175e-05
10:67429184 C A 1.245042 9.5433e-06
10:67446488 G T 0.838036 9.2619e-06
10:67446570 T C 0.272778 -4.7080e-06
10:67449694 G T 0.132110 1.4237e-05
10:67450155 G A 0.071396 -1.6440e-05
10:67454045 A G 0.163480 -2.5745e-05
10:67459198 C T 0.149290 3.6810e-06
10:67460544 A G 0.168614 -4.5464e-06
10:67465948 C T 0.809987 5.7764e-06
10:67466106 C G 0.097099 -4.0032e-05
10:67470572 C G 0.107703 7.9118e-07
10:67470686 A G 1.061700 -1.4847e-05
10:67473915 T C 0.081130 -1.4269e-05
10:67475110 C T 0.098119 -8.6213e-06
10:67476132 G A 1.147569 -2.5836e-05
10:67492814 G A 0.068982 -9.1722e-06
10:67494061 G T 0.133436 -5.0496e-08
10:67495153 A G 0.070465 -6.8197e-06
10:67498308 A G 0.668684 -2.3169e-06
10:67503081 T C 0.992677 -4.8861e-05
10:67509752 G A 0.046527 1.4509e-05
10:67510379 A G 0.099567 2.2264e-05
10:67519113 G T 0.069438 -2.0231e-05
10:67521458 A C 0.054414 -1.0777e-05
10:67528604 G T 0.123794 -5.4492e-06
10:67532251 C T 0.111293 2.5870e-07
10:67533460 C T 0.917592 2.7963e-05
10:67541472 A C 0.290192 -2.5644e-05
10:67549435 A G 0.107849 1.2104e-05
10:67550128 C T 0.272662 -3.4866e-05
10:67555875 G A 0.589621 1.1016e-05
10:67556104 G C 1.872058 -8.9090e-06
10:67560490 C T 0.164494 2.0687e-05
10:67574847 G A 0.055342 -1.9349e-05
10:67583597 C T 0.033726 -3.1404e-06
10:67583863 A G 0.491285 1.3675e-05
10:67587180 G A 0.117970 2.8891e-05
10:67590540 G A 0.043147 1.2961e-06
10:67599729 T G 0.034780 1.4188e-05
10:67599815 A G 0.052860 -3.1295e-06
10:67600171 T C 0.539695 -3.9275e-06
10:67606221 A G 0.134857 7.6930e-06
10:67606800 A T 0.053993 9.3088e-06
10:67613095 G A 0.037500 -2.8721e-05
10:67618247 C T 1.669201 -3.2861e-06
10:67620278 A G 0.030966 -1.5197e-05
10:67636856 C T 0.037541 -7.0058e-06
10:67636921 G A 0.388083 -7.1606e-06
10:67638365 A C 1.852200 -3.9374e-06
10:67650221 C T 0.024540 -1.0014e-05
10:67651395 T A 0.135728 -9.4761e-06
10:67652843 C A 0.254147 -7.6578e-06
10:67652912 C T 0.641411 -1.0884e-05
10:67652922 A G 0.066582 -6.4186e-06
10:67671110 C A 1.507882 1.9343e-06
10:67677860 G T 0.064318 9.6606e-06
10:67679152 T C 0.030160 -1.0258e-07
10:67690298 C A 0.080079 -8.7472e-06
10:67694244 C T 0.336484 -1.3404e-05
10:67694404 T C 0.095321 6.6559e-06
10:67703265 G T 0.151214 9.1112e-06
10:67706275 T C 0.164011 -1.7140e-05
10:67710200 C T 0.163249 2.3167e-06
10:67710333 T C 0.056158 1.2822e-05
10:67726514 C A 0.594265 -1.1018e-05
10:67736152 T C 0.235023 3.0164e-06
10:67736184 T C 0.058341 -1.4700e-05
10:67757949 A G 0.272727 4.3123e-07
10:67759006 C A 0.057624 1.6723e-05
10:67759604 A G 0.101998 5.4567e-07
10:67766372 C T 0.083034 -3.4976e-06
10:67766416 T C 0.235791 -2.6221e-06
10:67767282 C A 0.357264 9.1273e-06
10:67767418 T C 0.849843 1.8594e-06
10:67776999 G C 1.038343 -4.8217e-05
10:67779294 C G 0.068098 3.2053e-06
10:67783822 G A 1.400091 -2.6631e-05
10:67784809 T C 0.377751 -2.7316e-05
10:67797070 A C 0.064134 -2.6096e-06
10:67798633 A G 0.148729 1.0281e-05
10:67804408 A G 0.693628 3.1454e-05
10:67804719 G T 0.092118 7.2266e-06
10:67812643 T C 0.462206 -2.4810e-05
10:67831965 T C 0.085533 3.6527e-06
10:67835457 T C 0.343385 1.0370e-05
10:67852384 C T 0.038493 1.5506e-05
10:67871840 T C 0.079515 -6.0161e-06
10:67879440 C T 0.408417 4.3646e-06
10:67898652 T G 0.131961 5.8989e-06
10:67926581 G A 0.432872 5.1920e-06
10:67935583 T C 0.039333 -1.3377e-05
10:67935855 T G 0.085366 -2.2799e-05
10:67940338 T G 0.077077 -6.8863e-06
10:67944580 C T 0.058593 -2.4390e-05
10:67953378 C T 0.096790 -3.0327e-05
10:67971158 A C 0.208103 6.7757e-06
10:67981330 T C 0.080970 -1.0712e-05
10:67989976 A G 0.202279 1.8332e-06
10:67997207 T C 0.275732 2.7397e-05
10:68002762 C T 0.383367 4.5120e-06
10:68004486 T C 0.306773 5.8567e-06
10:68015174 G A 0.039540 1.9292e-05
10:68031333 T C 0.034705 2.0311e-06
10:68040565 C G 0.032424 -3.0797e-06
10:68042134 C T 0.697909 -1.9836e-07
10:68052066 T C 0.395807 -9.8801e-06
10:68071613 C T 1.258366 8.8532e-06
10:68073415 C T 0.241503 1.3975e-06
10:68073487 T C 0.895421 1.8321e-05
10:68081181 A G 0.029215 4.1976e-06
10:68081699 A C 0.063828 -6.0925e-06
10:68087726 C T 0.260518 -1.7060e-05
10:68105962 G T 0.121693 -1.3265e-05
10:68117018 A G 0.021143 5.9981e-06
10:68118292 G T 0.033512 1.3488e-05
10:68118323 A G 0.257363 -1.5685e-05
10:68118847 A C 0.132518 -1.8357e-05
10:68125563 G T 0.167482 1.4081e-05
10:68130878 A G 0.934234 -9.8852e-06
10:68138450 G A 0.021402 1.0931e-06
10:68139039 A G 0.024146 -3.5236e-06
10:68165267 T C 0.559369 3.0677e-06
10:68165306 A G 0.991728 4.9413e-06
10:68172918 A C 0.021286 1.3948e-05
10:68187295 C A 0.645541 1.6226e-05
10:68210652 G A 0.055444 -1.8151e-05
10:68211289 C T 0.513502 5.1413e-06
10:68217760 T G 0.063981 1.3201e-05
10:68222876 A G 0.131305 1.4088e-05
10:68224205 G A 0.064784 7.0117e-06
10:68229472 G T 0.032543 -3.0986e-06
10:68242672 T G 0.839630 -6.0543e-05
10:68248149 C T 0.111392 1.8333e-05
10:68248849 T C 0.048481 -1.2952e-06
10:68250860 T C 0.029895 -9.0234e-06
10:68254831 A G 0.113163 1.3851e-05
10:68265576 A G 0.362771 8.1064e-06
10:68271090 C T 1.913396 -4.1394e-06
10:68274807 G T 0.021351 -6.1178e-06
10:68277802 A G 0.050168 2.3304e-05
10:68282970 T C 0.416281 -1.9943e-05
10:68283135 A C 0.042100 1.2194e-05
10:68284017 C A 1.226105 2.3029e-05
10:68293343 G A 1.597254 4.9453e-05
10:68293808 C T 0.138468 -2.6871e-05
10:68298746 T C 0.077414 -2.6470e-05
10:68300707 G A 0.211965 -3.3337e-05
10:68304274 C T 0.022592 1.2164e-05
10:68314537 C T 1.885273 2.6385e-05
10:68325773 A G 0.025805 9.7115e-06
10:68330564 G T 0.120010 6.3674e-06
10:68335529 C T 0.624520 2.5096e-05
10:68336295 C T 0.270136 -1.6568e-05
10:68353679 T C 0.135578 -2.2922e-05
10:68354364 T G 1.112371 1.1564e-06
10:68372987 T C 0.111467 -8.0910e-06
10:68373097 T C 1.172497 -1.0841e-05
10:68376863 T C 1.482401 1.4574e-05
10:68383724 C T 0.059755 -2.9219e-07
10:68384013 T C 0.711940 -2.2478e-06
10:68385453 T C 0.050270 -2.0431e-05
10:68386961 G A 0.763852 -7.1264e-06
10:68394008 T C 0.048900 -1.8306e-05
10:68397199 A G 0.147073 9.7284e-06
10:68408859 T G 0.041151 -5.7030e-06
10:68415334 A G 1.166030 -1.1079e-05
10:68427184 A G 0.089130 -3.1353e-06
10:68427924 C T 0.298804 -1.4919e-05
10:68432066 T C 1.062020 7.8420e-06
10:68456145 T C 0.506196 -1.4165e-05
10:68458617 G A 0.228584 -1.4930e-05
10:68474737 C T 0.025981 -1.0375e-05
10:68477332 T C 1.691174 -2.2091e-05
10:68480833 T C 0.120197 -1.7252e-05
10:68487796 C T 0.039764 9.5255e-06
10:68498675 C G 0.342148 -2.2251e-07
10:68502854 C T 0.920618 3.5435e-07
10:68507100 A G 0.172578 -9.4357e-06
10:68508655 A G 0.188133 8.3050e-06
10:68517298 C G 0.086019 2.6101e-05
10:68517908 C T 0.040220 1.3331e-05
10:68522449 A C 0.079994 -3.5836e-06
10:68523407 A G 0.020433 1.3100e-05
10:68530074 T C 1.590763 -5.8677e-06
10:68541459 A G 0.230549 -4.0926e-06
10:68547226 G T 0.394767 1.4461e-05
10:68550490 G T 1.552944 -8.8105e-06
10:68557087 A G 0.272397 3.5004e-05
10:68563771 T C 0.116039 -1.4004e-05
10:68567593 T C 1.143989 -2.0811e-05
10:68569400 A G 0.022656 -5.0519e-06
10:68578041 A G 1.107190 1.3822e-05
10:68578421 A G 0.041522 1.8406e-05
10:68579961 C T 1.657587 2.9304e-05
10:68579993 T G 0.103409 -1.8107e-05
10:68587424 C T 0.136945 1.8945e-05
10:68588139 C T 0.034814 -5.3261e-06
10:68588379 A G 0.080263 -1.5043e-05
10:68590314 A G 0.328151 -4.3241e-06
10:68593991 T C 0.314079 -1.7799e-05
10:68596246 A G 0.954405 3.6901e-05
10:68597130 G T 0.784951 6.7240e-06
10:68600251 C T 0.093356 1.3752e-05
10:68613614 G A 1.300708 1.8700e-05
10:68622494 T C 1.690184 9.7141e-06
10:68623412 A G 0.142544 5.7843e-06
10:68623532 T C 0.930236 -2.2431e-06
10:68624948 T C 0.026842 6.1816e-06
10:68626126 C T 0.311856 2.8037e-05
10:68628559 A G 0.208175 -1.5968e-05
10:68629434 C T 0.193810 -1.1625e-05
10:68635967 A G 0.905825 -1.0806e-05
10:68640951 G A 0.756158 -6.7464e-06
10:68643273 A G 0.024839 2.2649e-05
10:68650377 G A 0.098238 -2.9415e-05
10:68666492 G A 0.149776 5.5515e-06
10:68668627 T C 1.799676 -1.0558e-05
10:68669571 G A 0.088888 -1.0341e-05
10:68674376 C T 0.064539 -3.7814e-05
10:68681705 G A 0.047315 4.5150e-05
10:68704644 A G 0.099302 2.3197e-05
10:68712424 C T 0.633441 -2.9190e-06
10:68719504 T C 0.081640 -1.0141e-05
10:68721659 A G 0.168927 5.1050e-06
10:68723435 A G 0.391687 5.2328e-05
10:68724763 T G 0.051837 1.3157e-06
10:68736629 C T 0.403307 4.3799e-05
10:68741112 T C 0.361459 -4.3575e-06
10:68744384 G A 1.684139 -7.5637e-06
10:68746731 T C 0.056090 -4.1587e-06
10:68749872 A C 0.118389 5.8097e-07
10:68750755 A G 0.137737 6.9070e-07
10:68753264 C T 0.864490 -2.9792e-06
10:68757963 T C 0.389851 -1.2916e-05
10:68758746 G A 0.123359 -1.6272e-05
10:68766852 G C 0.051307 -1.9764e-05
10:68772678 T C 0.027974 1.6673e-06
10:68775838 A G 0.074123 2.0301e-05
10:68777013 C T 0.281951 2.2012e-05
10:68777512 T C 0.089062 2.5186e-07
10:68781755 T C 0.037605 -4.3829e-06
10:68788362 G A 1.911159 -7.4848e-07
10:68804892 C T 0.033794 6.6981e-06
10:68810388 G C 0.160852 -9.4533e-06
10:68816677 T C 1.223671 2.5431e-05
10:68821572 C T 0.939769 -1.6813e-05
10:68828536 A G 0.045116 -9.1375e-06
10:68850787 G T 0.050518 -1.8187e-05
10:68857044 T C 0.085213 8.9376e-06
10:68857115 G A 0.908868 -1.5464e-05
10:68864743 C A 0.141045 4.6354e-05
10:68878331 C T 0.044997 -6.9006e-06
10:68882605 G T 0.146539 2.0989e-05
10:68888836 T C 0.041012 5.4302e-07
10:68903946 C T 1.078896 -1.5084e-05
10:68909497 C T 0.029079 -5.1352e-07
10:68933329 C G 0.270622 2.2815e-05
10:68935502 T C 0.062536 2.7444e-05
10:68940407 A G 0.052225 4.8929e-06
10:68955225 A G 0.411321 7.7222e-06
10:68955270 A G 0.256064 1.1113e-05
10:68958995 C T 0.043698 5.0362e-06
10:68968262 C A 0.069169 5.2273e-06
10:68971470 G A 0.217976 -2.2229e-06
10:68971576 T C 0.040550 1.4020e-05
10:69001526 T C 1.334039 1.0130e-05
10:69001785 C T 0.294846 2.6453e-06
10:69003746 A G 0.595836 -3.3792e-06
10:69005693 C T 0.035056 -6.5017e-06
10:69015302 C T 0.022279 -6.2999e-06
10:69045977 G T 0.072630 1.2470e-05
10:69058321 G T 0.339911 -4.3640e-06
10:69059208 T C 0.053333 -1.2083e-05
10:69076719 T C 1.761390 8.3401e-06
10:69093693 T C 1.699938 2.4891e-05
10:69115621 A G 0.037704 -7.2757e-06
10:69119938 A G 1.842071 5.3610e-06
10:69122781 G A 0.369180 -6.4763e-06
10:69127862 A G 0.034661 6.2880e-07
10:69129834 T C 0.030782 5.2156e-07
10:69145789 C T 0.025862 4.5099e-06
10:69170735 T C 0.025213 -1.0825e-05
10:69182995 G A 0.021426 -5.5159e-06
10:69189812 G T 1.755624 1.9373e-06
10:69190008 G A 0.152649 8.4241e-06
10:69194068 C G 0.211143 3.7440e-08
10:69205910 T C 0.092723 2.1624e-06
10:69206936 A G 0.126684 -3.8242e-05
10:69238773 G T 0.120969 4.2625e-05
10:69272788 G A 0.148402 -1.1415e-06
10:69281701 T A 0.050610 3.0826e-06
10:69284592 T G 0.030289 -3.3462e-06
10:69285644 A G 0.053282 1.7027e-05
10:69285707 A G 0.090473 -2.5780e-05
10:69296497 A G 0.112653 2.2191e-05
10:69303421 G T 0.637960 2.1512e-05
10:69309907 G A 0.215467 -3.0532e-06
10:69317063 T C 0.083574 8.7337e-07
10:69327664 C T 0.218493 3.4100e-05
10:69332934 T C 0.275736 1.1870e-05
10:69348202 A G 0.046469 -4.4995e-07
10:69361491 C T 0.634567 3.5530e-06
10:69376931 A G 0.053510 9.5725e-07
10:69378116 A G 0.336735 1.6752e-06
10:69379534 G A 0.094607 7.2958e-06
10:69380156 A G 0.095481 -1.6233e-05
10:69389549 T C 0.138822 -3.0483e-05
10:69391106 C A 0.150629 -1.9276e-05
10:69407934 G A 0.126195 7.3195e-06
10:69412182 A G 0.048974 -1.7632e-05
10:69416619 T G 0.031098 -4.7921e-06
10:69418051 C T 0.568549 6.8730e-07
10:69422896 T C 0.050124 3.8075e-06
10:69430998 C T 0.050535 -1.1838e-05
10:69442751 T C 0.342835 7.0348e-06
10:69448916 C T 0.138607 -6.9723e-06
10:69452967 T G 0.070339 3.8738e-06
10:69457002 G T 0.198441 1.3973e-05
10:69466386 C A 0.023476 -7.2163e-06
10:69483556 G A 0.064053 1.2753e-05
10:69483714 A G 0.142585 5.6519e-06
10:69490658 C A 0.109063 -1.3349e-05
10:69493240 G T 0.577966 -1.4198e-06
10:69519421 C T 0.062258 -3.0102e-05
10:69523326 T C 0.142453 6.5277e-06
10:69526631 T C 0.083955 -2.3012e-06
10:69529562 T C 0.079134 -1.1988e-06
10:69533917 G A 0.346374 1.1813e-05
10:69535968 A G 1.358963 -1.8125e-05
10:69538503 T C 0.027787 -2.9426e-05
10:69549867 A G 1.901341 9.6589e-06
10:69552474 G A 0.033651 -1.5372e-05
10:69553615 A G 0.177148 -1.1059e-05
10:69554142 A C 0.052918 -1.6041e-06
10:69562951 C T 0.296369 4.1793e-05
10:69563154 T G 0.285507 -5.8431e-06
10:69580106 T C 0.077598 -7.4327e-06
10:69585789 T C 0.092020 1.1446e-05
10:69597948 T C 0.063291 -5.4539e-06
10:69601378 C T 0.170345 -3.9121e-05
10:69609540 A C 1.336712 -3.2078e-05
10:69614373 C G 0.269895 -5.2217e-07
10:69623057 A G 1.592640 -8.2400e-06
10:69624180 A G 0.026148 9.7301e-06
10:69654286 T C 0.039479 -4.6915e-07
10:69662067 A G 0.161281 -2.7851e-05
10:69670521 G A 0.046125 8.9105e-06
10:69674262 T C 0.064410 1.3771e-05
10:69680846 G T 0.060639 -3.1054e-05
10:69686806 C T 0.234187 5.2335e-08
10:69693384 A G 0.138023 2.2184e-05
10:69697372 T C 0.038755 8.1925e-06
10:69715108 G A 0.027797 8.0769e-06
10:69715569 A G 0.256479 3.1191e-05
10:69725643 T C 0.075544 3.9329e-06
10:69734348 C T 0.037184 9.5876e-06
10:69753620 T C 0.472348 1.2569e-05
10:69788149 G A 0.273230 -4.9129e-06
10:69788363 C T 0.171582 -2.5703e-05
10:69827012 A G 0.703665 4.2546e-05
10:69837845 C T 0.026600 2.0757e-05
10:69845271 T C 0.047890 8.9812e-06
10:69859895 G T 0.069985 -8.2994e-06
10:69865845 C A 0.081232 -8.3642e-06
10:69870219 T C 0.068190 1.2920e-05
10:69880606 C T 0.196714 -1.0574e-06
10:69884006 A G 0.238923 5.0360e-06
10:69886737 G A 0.818290 2.3976e-05
10:69888608 C A 0.503677 3.4772e-05
10:69898776 C A 0.038095 -2.9496e-05
10:69899159 A G 0.310448 4.9257e-05
10:69899839 A G 0.084843 1.1756e-05
10:69900091 C G 0.179803 2.4081e-05
10:69900240 A G 1.059239 1.6202e-05
10:69900418 C A 0.144469 4.6044e-06
10:69900445 G T 0.139471 2.2603e-06
10:69902919 C T 0.110640 1.5928e-05
10:69903217 G A 0.025074 2.4399e-06
10:69903269 T G 1.113275 -3.9781e-06
10:69904641 A G 0.123444 -7.2228e-06
10:69905300 A G 0.148851 -6.3278e-06
10:69905598 C T 0.032234 -1.3496e-05
10:69908157 C T 0.026964 1.2464e-06
10:69909513 T C 0.896683 1.5355e-05
10:69909756 C T 0.063121 5.8424e-06
10:69909802 A G 0.162287 6.0321e-06
10:69910456 T C 0.082446 1.7639e-06
10:69913292 T C 0.312586 -1.2156e-05
10:69916322 A G 0.105996 7.9201e-06
10:69919189 T C 0.023727 -2.5917e-06
10:69920296 A G 0.056338 1.2438e-05
10:69922735 T C 1.398670 -7.4526e-06
10:69925933 C T 0.341393 -7.1807e-06
10:69926334 G C 1.054639 -1.1403e-06
10:69927012 T C 0.115730 3.5416e-06
10:69933969 A G 0.995271 3.4257e-06
10:69934259 A G 0.064066 5.5401e-06
10:69935059 G A 1.433273 -4.9050e-07
10:69935390 A C 0.078468 1.6601e-05
10:69945623 G A 0.035045 9.3858e-06
10:69945682 G A 0.117464 5.9895e-06
10:69946002 A C 0.416482 2.8170e-07
10:69959242 A C 0.995522 -3.9156e-06
10:69960198 C T 1.263830 6.0830e-07
10:69963569 C T 0.026151 1.8477e-05
10:69968189 A G 0.678880 6.6810e-06
10:69971217 A G 0.095770 -2.8762e-05
10:69975279 C T 0.055193 5.5509e-06
10:69978853 G A 0.047740 9.9898e-07
10:69983714 T C 0.110450 -2.2194e-06
10:69991242 C T 0.022843 -6.5846e-06
10:69991853 G A 1.518643 -4.8039e-05
10:69994287 C A 0.030894 7.8505e-06
10:70000792 T C 0.054924 3.8065e-07
10:70000881 T C 0.472990 5.2691e-05
10:70011838 G A 0.520571 2.0196e-05
10:70013216 C G 0.119711 9.3090e-06
10:70013481 A G 0.068404 2.5841e-05
10:70013644 A G 0.140895 1.5640e-05
10:70013797 G A 0.035596 1.5294e-05
10:70019321 G A 0.120599 1.6147e-05
10:70019371 A G 0.318655 1.0192e-05
10:70025008 A G 0.159394 -5.9782e-06
10:70034505 T C 0.034831 -9.4482e-06
10:70036064 T C 0.078713 -3.1550e-05
10:70044031 C T 0.371172 1.1192e-05
10:70047439 T C 1.675881 -1.8330e-05
10:70052990 C G 0.036541 2.0238e-05
10:70056335 C A 1.576348 -2.0237e-05
10:70061352 C T 1.731421 -1.8236e-05
10:70075894 T C 0.143439 -2.0364e-05
10:70085529 C T 1.134623 3.2968e-05
10:70091923 C T 0.164874 1.4479e-05
10:70101417 C G 0.172796 -9.3380e-06
10:70101656 G A 0.045513 -9.9353e-06
10:70104567 G T 0.092791 -1.7257e-05
10:70161633 T C 1.642893 2.3195e-06
10:70172332 A G 0.062213 2.9891e-06
10:70172560 A C 0.068180 1.0367e-05
10:70174707 A T 0.607980 -1.1820e-05
10:70183466 A G 0.038449 -1.7916e-05
10:70183853 T C 0.279309 5.1268e-06
10:70184561 T C 0.104477 8.7965e-07
10:70188369 G T 0.068384 1.1341e-05
10:70206476 G T 0.106584 -2.8161e-06
10:70210331 C T 0.158891 5.4639e-06
10:70213168 A G 0.138485 3.8407e-05
10:70227308 A T 0.069285 5.1286e-06
10:70231238 G A 0.238039 2.7265e-05
10:70232141 C T 0.260277 -7.8815e-06
10:70232788 A G 0.026757 -1.7665e-05
10:70242946 A G 0.165799 -4.3616e-06
10:70247101 C G 0.162865 1.6805e-06
10:70248053 G A 0.059133 -1.5331e-05
10:70250620 G T 0.344341 -8.5555e-06
10:70263579 T C 0.261613 -4.2932e-06
10:70291837 A G 0.095953 -6.5481e-06
10:70297747 A G 0.165374 -2.5027e-06
10:70316352 G T 0.094053 1.8156e-06
10:70318743 A G 0.026937 -2.2583e-05
10:70319610 T C 0.087447 1.4431e-05
10:70324448 G A 0.260073 3.2407e-06
10:70332477 T G 0.035725 5.1129e-06
10:70332580 G A 0.791893 -5.4417e-07
10:70332862 T C 0.142497 -3.7438e-05
10:70334316 G T 1.785730 -7.9409e-06
10:70342399 C T 1.093818 -2.8312e-06
10:70343136 G A 0.075126 1.8269e-05
10:70343143 G A 0.161124 2.2436e-05
10:70347551 G A 0.302537 -5.7744e-06
10:70348972 T C 0.792019 1.2205e-06
10:70364884 T G 0.327794 -1.2154e-05
10:70366398 C T 0.064522 -1.2927e-05
10:70369320 T C 0.190261 8.8025e-06
10:70375991 T C 0.421044 4.5518e-06
10:70383545 G A 0.026233 1.3269e-06
10:70389759 A G 0.176050 2.2862e-05
10:70390901 G C 0.094484 2.3468e-06
10:70394150 C T 1.150367 1.1527e-06
10:70395656 C T 0.177161 -3.9725e-05
10:70405541 G A 0.053306 -1.4612e-05
10:70405855 G A 1.662003 5.5712e-06
10:70408726 G A 0.135582 -2.4738e-05
10:70410095 A T 0.046285 6.4768e-06
10:70428142 T C 1.886150 -1.9775e-06
10:70440769 T C 1.922528 -4.0423e-06
10:70444319 C T 1.674181 1.4901e-06
10:70452260 G A 0.076125 -3.7174e-06
10:70467778 A C 0.436707 2.3332e-05
10:70467934 T C 0.215709 -9.6399e-06
10:70475882 A G 0.107128 3.8155e-06
10:70482800 G C 0.067833 1.0170e-05
10:70491947 T C 0.085281 -1.8353e-05
10:70502426 C T 1.803126 -9.2442e-06
10:70518714 A C 0.424767 1.5834e-05
10:70529917 G A 1.481581 -1.0060e-05
10:70536933 G C 0.828425 -1.0269e-05
10:70540624 G A 0.083282 8.6207e-06
10:70542578 C T 0.082068 -2.0725e-06
10:70545279 A G 0.243835 -2.6952e-06
10:70546129 C T 0.092091 -1.3259e-05
10:70556350 G A 0.051834 7.2541e-06
10:70561231 A G 0.091295 -1.8635e-06
10:70561680 A G 0.069390 -1.7377e-05
10:70578181 G A 0.062904 1.9872e-05
10:70579000 T C 0.052150 8.0352e-06
10:70587148 A G 0.271350 9.6098e-06
10:70590644 T C 0.073253 -9.9579e-06
10:70596206 G T 0.167513 4.1049e-06
10:70596662 T C 0.065678 -1.4743e-05
10:70597617 A C 0.084985 3.3936e-06
10:70608349 T G 0.179837 -2.1165e-05
10:70615590 A G 0.029524 2.8295e-06
10:70616973 G T 1.100019 -1.8821e-05
10:70618919 A G 0.432019 -3.4965e-05
10:70622097 G A 0.066970 4.2247e-06
10:70629934 G A 0.063594 -5.4962e-06
10:70632041 T C 0.062880 2.2732e-05
10:70635354 G T 0.021803 2.4283e-06
10:70641860 C T 1.305488 1.1996e-05
10:70645107 T C 0.072307 -1.7157e-05
10:70645296 T C 0.025057 8.7121e-06
10:70645376 C A 0.419977 -1.6127e-05
10:70652272 A G 0.522366 -2.9136e-05
10:70652822 C T 0.212836 1.0390e-05
10:70673430 A G 1.303196 1.2650e-05
10:70681710 T C 0.036667 -6.4945e-06
10:70684627 G A 0.241394 1.0385e-05
10:70685976 G A 0.029055 -5.5722e-06
10:70686119 A G 0.142174 -1.0512e-05
10:70692521 T C 0.052041 3.4783e-06
10:70696908 T G 1.823434 -1.9393e-05
10:70699720 G A 0.038068 -7.7155e-06
10:70716061 T C 0.031445 3.0533e-06
10:70718527 T C 0.040699 1.1069e-05
10:70729361 G A 0.075398 -9.5819e-06
10:70738349 T G 0.024934 -1.0675e-05
10:70743422 A G 1.304434 2.1000e-05
10:70748784 A G 0.996389 6.0689e-06
10:70752699 T C 0.084911 -4.0359e-05
10:70760366 A G 0.102991 -2.7924e-05
10:70762331 G A 0.142929 -9.0256e-06
10:70774147 G A 0.031112 -6.2491e-06
10:70775136 C G 0.384472 -9.9937e-06
10:70778486 A C 0.327240 -4.3941e-06
10:70788433 T C 0.195877 3.8233e-06
10:70791235 G A 0.182139 4.4547e-06
10:70795923 T C 0.909541 3.6750e-06
10:70796858 G A 0.278197 5.6095e-06
10:70800623 G A 1.694907 4.5406e-06
10:70801833 A G 0.194337 9.6307e-07
10:70803671 G A 0.210116 9.2377e-06
10:70804338 G T 0.118749 -1.9909e-05
10:70805604 T G 0.360041 -3.0358e-05
10:70808484 G A 0.104504 -3.3069e-05
10:70811968 A G 0.450602 -1.8045e-05
10:70813238 T C 0.792465 3.2881e-05
10:70824781 A G 0.173109 -1.7320e-05
10:70830468 A G 0.092271 1.0621e-05
10:70831005 G A 0.081936 -1.0353e-06
10:70831125 T G 0.680910 1.5165e-06
10:70845091 C T 0.063437 -2.5102e-05
10:70847617 G A 0.054326 -1.2692e-05
10:70851106 A G 0.380073 1.8350e-05
10:70856852 A G 1.662585 7.3202e-06
10:70861242 C A 0.020827 -9.1182e-06
10:70861937 A G 0.073899 -3.4447e-06
10:70871963 T C 0.059442 4.7026e-06
10:70872181 A G 1.667569 1.2736e-05
10:70895373 A C 1.796439 2.6776e-06
10:70897325 T C 0.043814 1.1252e-05
10:70903832 C T 1.778151 1.0250e-05
10:70912096 G A 1.185389 1.3822e-05
10:70922791 A G 0.472358 1.6321e-07
10:70929786 A G 0.104599 -8.2168e-06
10:70931474 T C 0.625176 -3.6168e-07
10:70932191 C A 0.055985 6.6926e-06
10:70936889 G T 0.479766 1.7464e-06
10:70939801 A G 0.023833 -1.4179e-05
10:70951346 C T 0.474483 2.5409e-06
10:70960529 T C 0.120507 -1.7395e-05
10:70962316 A G 0.046119 -1.9532e-06
10:70968048 T C 0.064872 -2.5615e-06
10:70968505 T C 0.031972 -1.5602e-05
10:70979004 C T 0.163633 -2.5990e-06
10:70982461 T G 1.880360 9.1265e-06
10:70984526 C T 0.036531 2.3610e-05
10:70986610 A G 0.915195 -5.9658e-06
10:70986723 G T 1.395314 -8.8541e-06
10:70987024 A G 0.058164 -6.7110e-06
10:70987060 G A 0.080885 -8.4369e-06
10:70989918 T C 0.225072 -1.0820e-05
10:70992046 A G 0.907229 1.4028e-05
10:70992205 A G 0.064498 -1.9080e-05
10:70992970 A G 0.810684 -2.1702e-05
10:70995625 A G 0.277779 7.2450e-06
10:70998738 A G 1.779841 5.1731e-06
10:70999492 T C 0.137700 -1.2098e-05
10:71000540 A G 0.134449 -1.3854e-05
10:71000974 T C 0.135860 -1.3897e-05
10:71005069 A G 0.068330 -1.0649e-05
10:71005580 G A 0.533028 -1.3601e-05
10:71006525 A C 1.817205 2.3679e-05
10:71007677 T C 0.292116 -3.2976e-07
10:71009234 T G 0.121367 -1.0820e-05
10:71010696 A G 0.520645 -1.4033e-05
10:71016529 A G 0.075554 5.0895e-06
10:71016947 G C 0.664495 -1.6751e-05
10:71022743 C T 0.070869 6.5373e-06
10:71025852 G A 0.626941 5.0698e-05
10:71026510 A C 0.656332 -1.6327e-05
10:71027231 C G 0.700795 4.7701e-05
10:71029302 G T 0.500733 -3.0186e-05
10:71031117 G A 0.834245 4.8210e-05
10:71032069 T C 0.096052 -2.8064e-05
10:71038431 T C 0.089677 -1.6954e-05
10:71038688 G C 0.106078 -3.3370e-05
10:71041527 C G 0.567067 -1.9940e-05
10:71045445 T C 0.341862 -4.2595e-06
10:71045713 G A 0.853437 7.8577e-05
10:71050007 C T 0.077268 3.6592e-06
10:71054102 T C 0.051718 -2.0588e-06
10:71055496 A G 0.101678 4.2026e-06
10:71056150 A G 1.748434 -2.7916e-05
10:71056648 C A 0.067932 2.2885e-05
10:71056714 A G 1.493229 2.1336e-05
10:71058014 T C 0.349903 -6.3904e-05
10:71062762 A G 1.852543 -3.2568e-05
10:71073715 C A 0.105269 5.3873e-06
10:71075901 G A 0.023714 -8.9987e-06
10:71077257 G A 0.473085 -5.0858e-05
10:71077600 T C 0.117161 -2.0444e-05
10:71079568 C G 0.093121 5.3613e-06
10:71082700 A G 0.052755 -3.4118e-06
10:71083181 G C 0.023768 -9.3566e-06
10:71083886 A C 0.740410 -4.6462e-05
10:71088273 T C 0.030510 2.7759e-05
10:71089679 G A 0.745588 3.9977e-05
10:71093392 T C 0.261780 8.0697e-06
10:71098351 A G 0.182856 -1.2563e-05
10:71099913 C T 1.026267 8.2794e-06
10:71102975 G A 0.127514 8.3114e-06
10:71108149 A G 0.108420 -1.6982e-05
10:71108749 G C 0.204887 -1.2058e-05
10:71111666 C T 0.119616 -2.2048e-05
10:71114191 A G 0.067837 1.9477e-06
10:71115857 T C 0.042865 1.1826e-06
10:71123779 T C 0.094515 1.7859e-05
10:71124228 G A 1.247711 -3.5749e-05
10:71124377 T C 0.041682 5.0403e-06
10:71128545 G A 0.489758 1.7545e-05
10:71130217 C A 0.029153 -1.5132e-05
10:71134934 G A 0.037167 5.9572e-06
10:71137461 G A 0.039523 -1.2722e-05
10:71138000 C T 0.352269 -4.2822e-07
10:71138133 T C 0.085774 -1.4700e-06
10:71141144 T A 0.273057 -3.3333e-06
10:71142183 A G 0.437136 1.4508e-05
10:71143621 C T 0.094348 3.4799e-06
10:71144256 G A 0.044990 -1.2098e-05
10:71145486 G A 0.437404 3.1259e-06
10:71145894 G A 1.004563 4.9233e-06
10:71146713 G A 0.267484 -1.0076e-05
10:71146874 T C 0.784577 -8.6491e-06
10:71149389 C T 0.199417 1.9813e-05
10:71156104 T C 1.145625 1.2280e-05
10:71158002 G A 0.060653 3.4118e-06
10:71160699 T C 0.124998 2.3700e-07
10:71164655 T C 0.389511 6.4802e-07
10:71167249 G A 0.093424 1.8264e-05
10:71173681 A G 1.235115 1.7960e-06
10:71176012 G A 0.464110 1.3896e-05
10:71176335 A G 0.047924 5.5794e-06
10:71176920 G C 0.380284 8.6579e-06
10:71177480 C G 0.581162 -3.3309e-05
10:71186347 A G 0.264809 3.6800e-06
10:71208324 G A 0.165269 -1.9276e-05
10:71209744 C A 0.042872 6.0842e-06
10:71213650 A C 0.155093 3.1602e-05
10:71215483 C T 0.509572 -3.8708e-05
10:71216310 A G 0.232004 -9.3905e-06
10:71225477 C A 1.972353 -1.4051e-05
10:71226655 A G 0.480402 -5.0291e-05
10:71226962 T C 0.073086 -1.3616e-06
10:71227886 T C 0.315585 7.6589e-06
10:71230112 G A 0.933204 -2.1587e-05
10:71230293 C A 0.033549 -2.2422e-06
10:71230721 T C 0.385281 1.2000e-05
10:71243629 T A 0.077210 -2.1852e-05
10:71245918 C T 0.047339 -2.8500e-07
10:71260849 T C 0.240588 -1.2217e-05
10:71263264 T C 0.767894 -1.4876e-05
10:71268289 T C 1.007245 -2.7896e-05
10:71272018 T C 0.979241 -2.7534e-05
10:71272992 A G 1.135993 -9.0478e-06
10:71274737 T G 0.371485 -8.1268e-06
10:71275195 T C 0.153203 -8.6270e-06
10:71275704 G A 0.339479 -2.0351e-05
10:71280602 A G 0.044976 1.3430e-07
10:71297378 G A 0.102498 -3.6286e-06
10:71297953 C A 0.399024 -7.9624e-06
10:71300910 C T 0.094467 1.9117e-05
10:71303217 C G 0.315419 -2.3682e-05
10:71305156 G C 0.581801 1.6631e-06
10:71306345 C A 0.073348 -1.6907e-05
10:71309071 G A 0.056903 -1.5860e-06
10:71310257 A G 0.034063 -2.3584e-05
10:71311496 G A 0.041342 -5.0191e-06
10:71313183 C T 0.572670 4.7683e-06
10:71313951 T C 1.869522 -7.5245e-06
10:71317804 G A 0.204210 3.5042e-05
10:71320358 C A 0.489160 9.9900e-06
10:71322966 C A 0.069608 -2.7051e-05
10:71324931 T C 0.641356 6.1874e-05
10:71326348 T C 0.055067 1.2052e-06
10:71331645 T C 0.107655 -8.9927e-06
10:71333783 A G 0.676242 1.6331e-05
10:71338247 G A 0.246882 3.1718e-05
10:71339424 A C 0.340815 -9.7408e-06
10:71339533 T C 0.478586 -7.9845e-05
10:71345369 T G 1.064396 -3.7283e-05
10:71349850 C A 0.177967 -7.4262e-06
10:71351990 T C 0.286969 6.9954e-06
10:71360761 C G 0.478158 2.2778e-05
10:71363142 A G 0.074857 -4.1660e-05
10:71363391 T C 1.167026 3.1828e-05
10:71367790 C T 0.617061 -5.7155e-06
10:71368895 A C 0.438662 -5.5361e-05
10:71373767 A G 1.302142 -1.4453e-05
10:71374086 T C 0.231718 1.0077e-05
10:71376228 C A 0.726294 2.8717e-05
10:71376514 G A 0.365100 -1.6254e-05
10:71380093 G A 0.424927 -2.7909e-05
10:71380189 C G 0.346340 -9.2667e-06
10:71380221 T C 1.565390 1.2263e-05
10:71381449 A T 0.049947 -1.8869e-05
10:71385851 A G 0.052561 -1.0156e-05
10:71388285 T C 0.893987 -1.3694e-05
10:71388851 T C 0.381076 -2.7123e-05
10:71390393 G A 0.475438 -1.1515e-06
10:71391351 G A 0.052184 -2.7091e-05
10:71391538 C T 0.478467 3.2939e-06
10:71392692 C T 1.358226 -7.0349e-06
10:71394060 A G 0.121459 -1.7049e-05
10:71395479 T C 0.142041 1.8009e-05
10:71398574 T C 1.676442 8.3760e-06
10:71400467 T C 0.073378 -4.2679e-06
10:71400861 C T 1.121901 2.2398e-06
10:71401017 A C 0.856823 -2.5010e-05
10:71401050 T G 0.036392 -1.5032e-05
10:71401097 C T 1.608711 3.2280e-05
10:71401266 T G 0.066161 -1.0517e-05
10:71403114 A G 0.042671 1.6860e-05
10:71403544 A G 0.240561 2.5677e-06
10:71405460 A G 0.035681 -9.0144e-06
10:71406479 C T 0.445322 -1.6136e-05
10:71407186 A G 0.033104 -4.4335e-06
10:71414575 C T 0.031703 -2.8072e-06
10:71417499 C T 0.976898 1.6626e-05
10:71423225 C A 0.056668 1.0091e-05
10:71426191 T C 0.057137 1.2712e-05
10:71426938 C A 0.360606 -1.9455e-06
10:71428687 T G 0.094981 1.6885e-06
10:71429757 T C 0.098061 -4.9474e-06
10:71432333 T C 1.604713 3.6226e-06
10:71432755 C T 0.085104 2.6727e-05
10:71436162 C T 0.686655 1.2345e-05
10:71440045 G A 0.131645 2.8996e-05
10:71440677 G A 0.032832 1.6842e-05
10:71441297 T C 0.030908 1.4897e-06
10:71441864 C T 0.253936 2.5721e-05
10:71441964 A G 0.094573 -2.1244e-06
10:71445461 G A 0.546355 6.1921e-07
10:71447406 C T 1.015683 6.0890e-06
10:71447791 G A 0.413000 -3.1495e-05
10:71451183 T C 0.481979 -1.1693e-05
10:71452021 C G 0.814642 -8.3100e-06
10:71453923 A G 0.059905 -1.9069e-06
10:71458737 G A 1.366518 -8.9271e-07
10:71459310 G A 0.052840 6.3732e-07
10:71463411 T A 0.025968 -7.5030e-06
10:71469514 A G 0.950414 -1.5752e-05
10:71470340 A C 0.084091 -5.9863e-06
10:71471283 C T 0.046873 -8.7404e-06
10:71471475 C T 0.111810 1.5007e-05
10:71472177 A G 0.501916 7.2122e-06
10:71474364 T C 0.023398 -9.5392e-06
10:71476049 T G 0.028440 8.8488e-06
10:71477178 G A 0.035984 -1.1398e-05
10:71481988 T C 0.096137 -6.1088e-06
10:71482299 G A 1.577990 6.2939e-06
10:71489538 C T 1.592307 -5.8253e-06
10:71491854 C T 0.067415 4.4545e-06
10:71502192 C T 0.819585 -4.7295e-05
10:71507071 C T 0.394706 6.9740e-07
10:71508858 T C 0.763138 9.3302e-06
10:71509092 C T 0.057362 -1.7560e-05
10:71511081 A G 0.299936 3.1596e-05
10:71521964 T C 0.037092 1.3065e-05
10:71523216 T C 0.027301 -2.4929e-05
10:71523736 A G 0.431869 -1.9717e-05
10:71527849 A G 0.820622 2.5674e-05
10:71528930 C T 0.790554 -1.1830e-05
10:71534063 T G 0.058113 -1.4598e-05
10:71534183 A G 1.100400 -1.5401e-05
10:71536447 A G 0.470913 -5.2373e-05
10:71538291 A G 0.046037 4.4401e-06
10:71541097 A C 1.852910 -1.1570e-05
10:71547159 C T 0.377051 2.2171e-05
10:71552128 T C 0.182693 2.4999e-06
10:71552862 G A 1.905070 -1.0551e-05
10:71557094 G A 0.236563 4.1211e-07
10:71560033 T C 0.568036 -1.1737e-05
10:71561770 A G 1.969517 -5.9827e-06
10:71562437 A G 1.095511 -1.6897e-05
10:71565419 G A 0.241687 1.6413e-05
10:71567297 C A 0.049994 1.3418e-06
10:71568221 A G 0.031782 1.6027e-05
10:71569595 A C 0.061159 -6.5639e-06
10:71569700 C T 0.279438 -2.0484e-05
10:71571863 A G 1.498132 -2.3543e-05
10:71573823 A G 0.326944 4.4039e-05
10:71575738 T C 0.039159 2.0346e-06
10:71577319 A G 0.598355 -2.7243e-05
10:71577764 T C 0.116553 2.2993e-06
10:71581331 C T 0.061731 1.3192e-05
10:71583198 T C 0.611737 1.8736e-05
10:71588255 G C 0.058491 -4.1597e-06
10:71588504 A G 1.128693 -2.0438e-05
10:71590887 G A 0.203707 -4.7908e-06
10:71595350 G C 0.911605 4.8024e-06
10:71596149 A G 0.032115 3.2316e-06
10:71596390 T C 0.457252 -1.4519e-05
10:71597618 G A 0.079321 -5.9260e-06
10:71598235 C T 0.436265 4.6359e-05
10:71598528 C A 0.317679 4.8518e-05
10:71600255 A G 0.098200 2.2807e-05
10:71600294 A G 0.128659 -1.6771e-05
10:71603171 A C 0.346986 -1.9654e-06
10:71604208 A G 0.039897 -1.8745e-06
10:71604453 C A 1.731992 -1.2796e-05
10:71604698 G A 0.200076 1.7018e-05
10:71606864 C T 1.124294 -6.8604e-06
10:71609173 A G 0.026488 3.0023e-05
10:71611858 C T 1.623510 -2.2366e-06
10:71612840 T C 0.724689 -1.5747e-05
10:71614337 T C 1.754210 1.0478e-05
10:71614687 C T 0.522094 1.3870e-05
10:71614821 T C 0.075792 2.5795e-05
10:71617166 G T 0.679400 -9.7514e-06
10:71617584 A G 0.447767 -4.4738e-06
10:71623444 A G 0.047468 -3.9735e-05
10:71624274 G A 0.176611 2.0043e-05
10:71624531 T G 0.060792 -8.8692e-06
10:71627257 T C 0.138924 1.4936e-06
10:71627970 T C 1.962255 -2.1692e-06
10:71628109 G T 0.787929 1.2059e-06
10:71630974 A C 0.512826 -2.0324e-05
10:71632410 T C 0.477328 2.6212e-05
10:71637090 A G 0.072341 9.2915e-06
10:71637227 G A 0.193066 -1.1460e-05
10:71637832 G A 0.177461 -1.6889e-05
10:71638994 G A 0.163511 1.0012e-05
10:71640274 A G 0.020474 7.3352e-06
10:71640639 A G 0.164487 -6.8023e-06
10:71641719 T C 0.083466 -1.1439e-05
10:71643644 C A 0.678346 -8.7440e-06
10:71645440 C T 0.309462 5.4742e-06
10:71646378 C T 0.212435 -1.1675e-05
10:71648422 C T 0.268372 -2.0131e-05
10:71649309 G A 1.673097 8.8846e-06
10:71649816 T C 0.699932 -2.3183e-06
10:71650837 T G 1.129302 3.3208e-05
10:71651862 A G 0.237542 7.5046e-06
10:71652501 G A 1.480327 -5.5272e-05
10:71652580 C T 0.397772 -2.3345e-05
10:71653539 T C 0.028722 -8.5276e-07
10:71655443 A G 1.787090 -2.7040e-05
10:71659698 C T 0.025250 1.4776e-05
10:71662302 A G 0.092632 -1.8683e-05
10:71662380 A C 0.066657 5.2275e-06
10:71662507 A G 0.025074 -1.7758e-07
10:71662783 T G 0.874744 -1.9940e-06
10:71668396 A G 1.775177 1.0983e-05
10:71670284 A C 0.038309 2.5174e-06
10:71675285 A C 0.273424 -2.5531e-06
10:71675811 G A 0.081171 -2.8286e-06
10:71675876 C G 1.788422 6.3252e-06
10:71676400 T C 0.869539 -1.6710e-05
10:71677824 A G 0.059840 1.5539e-05
10:71681136 G T 0.435483 7.3919e-06
10:71688276 G A 0.032411 3.8648e-05
10:71689645 G T 1.288574 7.6316e-05
10:71689855 T C 0.039809 2.0556e-05
10:71691569 C A 1.751340 1.6839e-05
10:71695290 C T 0.126429 -7.4023e-08
10:71698304 C A 0.646327 -3.3087e-05
10:71700227 A G 0.076618 -1.1681e-05
10:71701511 G A 0.289750 -2.4444e-06
10:71701931 G A 0.254966 -5.3823e-06
10:71710142 A G 0.829737 -2.3349e-05
10:71711557 A G 0.032162 -3.0087e-05
10:71716078 G A 0.109433 9.1663e-06
10:71716152 C G 0.672233 -7.5560e-07
10:71717136 T C 0.032132 3.3157e-06
10:71717217 T C 0.105840 -1.0743e-05
10:71717829 T C 0.038860 2.1868e-05
10:71718032 G A 0.055172 2.1440e-05
10:71720702 G A 1.305447 -1.5969e-05
10:71723346 T C 0.115682 -2.0457e-05
10:71725020 A G 0.915096 -8.5688e-06
10:71725577 T C 0.103667 -7.4395e-06
10:71726504 C T 0.101780 4.0211e-05
10:71729577 T C 0.143010 -1.4703e-05
10:71731095 T C 0.047645 1.5646e-06
10:71732791 G A 0.035328 -9.0806e-06
10:71734157 T C 0.441912 2.6475e-05
10:71735061 T C 0.120364 4.3723e-05
10:71742999 A C 0.122968 -1.8330e-05
10:71762825 A G 0.036609 -1.5937e-05
10:71767573 T C 0.039438 -8.5201e-06
10:71791351 G A 0.574029 -1.9641e-05
10:71795470 C G 0.080345 -3.4430e-06
10:71802746 A G 0.214624 -4.8948e-06
10:71803176 A G 0.118712 -6.2802e-06
10:71807644 A G 0.375901 -2.6574e-05
10:71807771 T C 0.154746 -4.8566e-05
10:71811812 G A 0.221560 5.9291e-06
10:71818504 G A 0.922698 -3.1347e-06
10:71822901 T C 0.065385 -1.5358e-05
10:71824663 C A 0.117161 4.7607e-05
10:71827113 A G 0.072032 3.0114e-06
10:71832430 C T 0.305634 4.4953e-05
10:71835810 A G 0.572486 -1.9054e-05
10:71837875 T C 0.688151 2.4422e-06
10:71849772 G A 0.402957 -2.4517e-05
10:71849936 A C 0.292313 2.3979e-05
10:71852603 T C 0.114292 3.8893e-05
10:71859747 G T 1.799305 -2.7118e-06
10:71862838 A G 0.090184 8.5706e-06
10:71868555 T C 0.020940 2.6325e-06
10:71868616 G A 0.158449 1.1222e-05
10:71868763 A G 1.447515 1.9241e-05
10:71872135 A G 0.078713 -3.5298e-05
10:71874048 A G 0.149728 -1.3874e-05
10:71874683 A G 0.114530 -3.2421e-05
10:71874866 C T 0.088820 -3.6014e-05
10:71875061 A C 1.443479 2.3399e-05
10:71880757 C A 1.942322 8.5524e-06
10:71880858 G A 0.153118 -2.4598e-06
10:71881150 C A 0.102892 -4.2412e-06
10:71890633 G A 0.976477 1.2716e-05
10:71891552 C T 0.061489 -9.8369e-06
10:71893802 A T 0.232466 -2.0195e-05
10:71895746 T C 1.243060 -7.8621e-06
10:71897229 A G 0.725050 -4.9433e-06
10:71897385 A G 0.121272 8.0742e-06
10:71898196 G A 0.030768 1.0253e-05
10:71900189 T G 1.746227 1.1518e-05
10:71903583 T C 0.096745 -4.3534e-06
10:71905472 A C 0.070475 1.5568e-06
10:71911182 T C 0.072457 -1.2012e-05
10:71915507 T C 1.789221 6.2119e-06
10:71916826 T C 0.793243 5.3755e-06
10:71928065 C T 0.028304 1.0280e-05
10:71930641 A G 0.031758 -2.2305e-05
10:71931012 T C 0.895914 2.0160e-07
10:71932068 T C 0.047778 9.3177e-06
10:71940025 T C 0.025482 -1.2622e-05
10:71948970 A G 1.613491 -1.7985e-06
10:71950424 A G 0.042141 -6.1540e-06
10:71953245 G C 0.141235 -9.3615e-06
10:71959948 C T 0.822291 1.2354e-05
10:71965793 T C 0.042430 -5.7213e-06
10:71971554 A G 1.605682 9.6098e-06
10:71975546 C T 0.088824 8.2095e-06
10:71982305 C T 0.652389 5.4742e-06
10:71994368 C G 1.758647 1.1269e-05
10:71997192 A G 0.072460 -8.3457e-06
10:72004011 A G 0.059969 -2.3232e-05
10:72004454 A G 1.589278 5.7799e-06
10:72014239 A G 0.042093 -3.2549e-06
10:72015573 G T 0.117063 1.3187e-05
10:72015997 T C 0.095419 -8.1208e-06
10:72020703 A C 0.126932 -1.3874e-05
10:72025954 A G 0.126616 -1.2559e-05
10:72030075 A C 0.027831 1.8325e-05
10:72033298 A G 1.828040 3.5034e-05
10:72035740 T C 0.606454 -1.6124e-05
10:72038464 G T 0.731298 -2.3267e-05
10:72041681 A C 0.023918 -4.8293e-06
10:72045193 A C 0.945977 1.0139e-05
10:72047013 A G 0.113700 1.3799e-06
10:72049254 T C 0.648084 -3.2611e-06
10:72049942 T C 0.033464 -2.0351e-05
10:72054096 C T 0.157269 -5.2761e-05
10:72055495 A G 0.059222 4.9122e-06
10:72057163 T C 1.527445 -1.0229e-06
10:72059082 A G 0.031010 -2.3019e-05
10:72065394 T C 0.045643 -7.3146e-07
10:72066066 A G 0.656676 6.0479e-07
10:72069032 A C 0.156297 -1.4114e-05
10:72082808 A G 0.301707 -3.9235e-05
10:72092626 G A 0.142143 1.8637e-05
10:72095864 C T 1.036976 6.5865e-06
10:72102367 A G 0.080368 2.9314e-05
10:72107640 T G 0.027001 -5.3347e-06
10:72109812 A C 0.103419 1.6114e-05
10:72109893 A G 0.052133 -4.5342e-06
10:72112825 A C 1.573995 -1.9138e-07
10:72119600 T C 0.110861 1.9977e-05
10:72131888 T C 1.542221 -1.9259e-05
10:72132498 A G 0.026961 3.3220e-05
10:72134460 A G 0.060007 -7.4208e-07
10:72138039 T C 0.045952 -2.0665e-06
10:72145472 T C 1.796966 -1.6606e-05
10:72151434 T C 0.110113 1.9010e-05
10:72151969 A G 0.362992 3.4742e-05
10:72154507 G A 1.327903 -3.2932e-05
10:72156577 A G 0.063104 1.2189e-05
10:72179008 T G 0.044473 2.0716e-06
10:72182110 A G 0.125324 5.3385e-05
10:72182975 A G 0.148909 -1.9182e-05
10:72194547 A G 0.536645 -6.5052e-05
10:72194684 G A 0.045853 5.6261e-06
10:72195439 C T 1.134409 1.8427e-05
10:72202312 G A 0.865976 -1.9151e-05
10:72204790 T A 0.045207 -1.3145e-05
10:72205600 G A 0.069081 1.8476e-05
10:72206344 T C 1.009078 1.1679e-05
10:72210286 C G 1.465225 -1.7691e-05
10:72218685 T C 0.089664 1.2926e-05
10:72228011 C T 0.050702 2.4875e-05
10:72233344 G T 0.113676 1.5929e-06
10:72235179 C A 1.945837 2.3416e-05
10:72236229 T C 1.772848 2.5017e-05
10:72249329 A G 0.168036 2.8886e-05
10:72254760 C T 0.315646 -2.4721e-05
10:72255252 T C 0.033002 6.8053e-06
10:72256640 G A 0.232351 2.0442e-05
10:72257760 A C 1.008979 3.1752e-05
10:72260722 T C 0.032839 1.2395e-05
10:72261128 C T 0.269518 -2.1016e-05
10:72268263 G A 1.858289 -1.6591e-05
10:72279037 A G 0.065620 6.3095e-06
10:72283263 A G 0.247704 4.2028e-06
10:72284402 T G 0.077234 2.6710e-05
10:72286397 T C 0.389490 -7.1413e-06
10:72289778 T C 0.411583 -2.0690e-05
10:72290353 A G 0.034627 -6.0161e-06
10:72291172 A G 0.074922 1.9651e-05
10:72300318 A G 0.032084 9.5062e-06
10:72307101 T C 0.289478 2.4235e-05
10:72308254 G A 1.533575 -2.0286e-05
10:72310856 T C 0.033179 -3.0680e-06
10:72311454 G A 0.289583 1.7261e-05
10:72313642 T C 0.404888 -2.8748e-05
10:72315928 G T 1.193589 -1.4815e-05
10:72317149 T G 0.227492 -4.8577e-05
10:72320156 G C 1.347210 1.7797e-06
10:72322475 G T 0.921032 1.4190e-05
10:72324603 A G 0.031530 5.7131e-06
10:72326908 T C 0.021830 2.3482e-06
10:72328349 A G 0.066640 -2.7582e-05
10:72330879 G T 0.092006 1.5067e-05
10:72332440 C T 1.145482 -1.7800e-05
10:72334250 G A 0.052823 7.6617e-06
10:72335647 T C 0.619981 -3.1727e-05
10:72337879 T C 0.192539 8.4583e-06
10:72341345 A G 0.385992 -2.9756e-05
10:72343117 C T 1.327712 -1.1050e-05
10:72346060 G T 0.800464 -4.7481e-06
10:72347325 G C 0.746808 2.7220e-06
10:72353457 A G 0.060537 4.9237e-06
10:72374589 A G 0.039254 9.7370e-06
10:72374748 G A 0.694703 2.8603e-05
10:72377034 A G 0.596754 -2.3578e-05
10:72378489 G C 0.081558 1.3560e-05
10:72396831 A G 0.549687 -6.3999e-06
10:72399211 T C 0.424175 1.4721e-05
10:72407702 T G 0.114666 2.3567e-06
10:72410287 T C 0.171303 2.6349e-05
10:72413467 A G 0.069713 1.9400e-05
10:72416717 T G 0.029752 -3.5827e-06
10:72421316 G C 0.052558 4.7331e-06
10:72429768 T C 0.039224 1.6844e-05
10:72434946 A G 0.507063 -1.7144e-05
10:72436953 A G 1.335885 -8.9889e-06
10:72441694 C T 0.111803 -1.2429e-05
10:72441783 A G 0.039975 -2.3418e-06
10:72445586 A G 0.050834 1.0197e-05
10:72454079 T C 0.627396 -3.2882e-06
10:72459184 C A 0.475030 -1.3752e-05
10:72459278 G A 0.118712 8.7398e-06
10:72462994 A C 0.379012 -2.9477e-05
10:72464408 C T 0.052891 9.2177e-06
10:72468635 A G 0.085543 -1.4749e-05
10:72470588 T C 0.119708 2.2960e-05
10:72470781 G T 0.747658 2.5535e-06
10:72472232 G T 1.379060 -7.9638e-06
10:72483010 C T 0.929923 8.0830e-06
10:72484943 A C 0.480891 5.8270e-05
10:72490172 T C 0.021483 -1.5639e-05
10:72493916 T C 0.102974 -3.7287e-07
10:72498297 A G 0.174486 -1.9172e-06
10:72500763 C T 1.734766 1.8840e-05
10:72502700 G A 0.060473 7.4779e-06
10:72505766 A G 0.379634 -1.1655e-05
10:72507590 T C 0.080144 3.7968e-06
10:72508459 A G 0.137530 -9.6315e-07
10:72508554 A G 0.135881 -1.8455e-05
10:72511528 A G 0.534649 1.3483e-05
10:72513635 A C 0.558465 -6.1313e-06
10:72515182 A G 0.041189 -1.8042e-05
10:72517597 T C 0.419762 -7.8120e-05
10:72518009 G A 0.347329 -1.2984e-05
10:72520726 T C 0.098659 -1.2374e-05
10:72522979 G C 0.044170 -1.9157e-05
10:72527517 T G 0.199627 2.6359e-05
10:72532037 T C 0.649522 1.0994e-05
10:72535007 T C 1.801121 7.2230e-06
10:72537511 T C 0.059476 -2.7056e-05
10:72538798 A C 0.553223 1.0133e-05
10:72539151 T C 0.540466 -2.7138e-06
10:72539520 A G 0.199012 -1.2022e-05
10:72540534 G A 1.693513 6.5164e-06
10:72551878 A G 0.291168 -9.8178e-06
10:72552354 T C 0.049372 -2.0202e-05
10:72555454 A G 0.102715 -1.5734e-05
10:72561518 T C 1.813105 4.1161e-05
10:72565310 T G 0.069550 -3.3803e-05
10:72566712 A G 1.931942 3.1309e-05
10:72567895 A G 0.039979 1.6473e-05
10:72571360 C A 0.085162 3.2970e-05
10:72574599 G C 0.042290 2.9433e-06
10:72579221 T C 0.037554 -7.0635e-08
10:72593611 T C 0.327909 8.5859e-06
10:72594458 T C 0.737088 1.5950e-05
10:72601813 C T 0.387570 -9.7135e-07
10:72602891 C T 0.462726 -9.3987e-06
10:72604263 T G 0.272254 -1.3128e-05
10:72605550 A G 0.218643 3.7165e-06
10:72614524 G A 0.126208 -1.6358e-06
10:72616670 C T 0.029735 -2.0506e-05
10:72623310 C T 0.494358 6.2445e-06
10:72629255 A G 0.124797 -1.9506e-06
10:72634857 C T 0.654187 1.8433e-05
10:72634966 G A 0.056134 2.0105e-05
10:72636450 G T 1.484509 2.0167e-05
10:72640041 G A 0.025145 -6.6152e-06
10:72650047 G T 1.723924 2.9215e-06
10:72650574 A G 0.783418 -3.7518e-06
10:72653761 A G 1.302081 3.6039e-05
10:72656844 C T 0.065107 -3.7885e-05
10:72659186 G T 0.157024 -2.2823e-05
10:72661082 C A 0.261797 3.2173e-05
10:72663997 T C 0.908273 -1.4846e-05
10:72665926 T C 0.370438 2.6358e-05
10:72667551 A G 0.102491 2.9128e-05
10:72669745 A G 0.236845 -5.8533e-06
10:72669830 G A 0.120157 1.7109e-05
10:72671684 G A 1.789575 1.6832e-05
10:72672976 A G 0.031054 1.3537e-05
10:72674069 C T 0.223307 -5.7254e-06
10:72677151 T C 0.239252 -1.7929e-05
10:72688147 G A 0.062907 7.6859e-06
10:72689964 T G 0.164031 8.2017e-06
10:72690361 A G 0.257091 1.8018e-05
10:72691002 C T 0.031986 8.5965e-06
10:72703484 A G 0.341182 -1.1900e-05
10:72715367 T G 0.766680 2.1655e-05
10:72716618 C A 0.186939 -2.2926e-05
10:72719407 C T 0.219227 -3.9535e-05
10:72720985 G A 1.816685 -1.5665e-05
10:72723717 A G 0.136408 2.7260e-05
10:72726064 G A 0.264751 -2.5142e-06
10:72726491 A G 0.085625 5.5021e-06
10:72729492 C T 0.463671 -9.2976e-06
10:72729729 A G 0.265145 -3.0373e-05
10:72730848 A G 0.037520 -1.0279e-05
10:72736563 G A 1.011250 -1.9388e-06
10:72737729 A G 0.684405 -1.9939e-06
10:72740115 G A 0.195425 -3.5454e-05
10:72740739 C T 0.756216 2.2681e-05
10:72741995 G A 0.069968 9.1528e-06
10:72744157 A G 1.159356 1.1538e-05
10:72744188 A G 0.122322 1.9365e-05
10:72744775 G A 1.411093 1.1711e-05
10:72746451 C T 0.218704 -1.4381e-05
10:72750038 G A 0.212880 -3.0800e-05
10:72752278 A G 1.175948 2.6660e-05
10:72752555 C T 0.047496 2.0015e-05
10:72754259 G A 0.045928 1.7914e-05
10:72756741 C G 0.074670 -2.9099e-05
10:72757310 A T 1.165231 1.0217e-05
10:72758087 G A 0.177430 1.2627e-05
10:72764805 A G 0.026148 1.0637e-05
10:72765651 T C 0.030258 1.1399e-05
10:72767915 C T 0.183288 2.3495e-05
10:72769959 T C 0.029181 -2.8933e-06
10:72772933 T C 0.046520 6.0179e-06
10:72776229 T G 1.718661 2.9977e-05
10:72784849 G A 1.504364 -2.2545e-05
10:72786154 G A 0.134096 -1.3471e-05
10:72786497 T C 0.228135 -8.6478e-06
10:72788676 C T 0.871901 4.3249e-07
10:72789028 G C 1.258495 -6.2055e-05
10:72790693 G C 1.267586 -3.9296e-05
10:72792650 A G 0.033906 2.6276e-06
10:72795906 C T 1.407918 -2.0032e-05
10:72804540 C T 0.039081 1.2471e-05
10:72806820 A G 0.109964 1.5457e-05
10:72812561 A C 0.054489 1.2789e-05
10:72813306 A G 1.070608 -6.7486e-06
10:72816249 C T 0.039996 1.4996e-05
10:72820925 G C 0.101454 1.3757e-05
10:72824456 C T 0.625108 2.5025e-05
10:72831350 T C 0.375079 4.7107e-08
10:72833459 T G 0.074664 2.7526e-05
10:72844885 A G 0.155052 1.3990e-05
10:72845933 G C 0.409362 -1.4226e-05
10:72846215 A G 0.154274 -1.2292e-05
10:72848223 T C 0.309074 1.4707e-06
10:72857849 T C 0.716210 -9.4542e-06
10:72885027 C G 0.204180 2.0836e-05
10:72886147 C T 0.081620 1.8957e-05
10:72887675 A G 0.038680 3.8050e-06
10:72889121 A G 0.051426 -1.9572e-05
10:72891543 A G 0.610642 2.5821e-05
10:72897649 A G 0.057668 -1.3708e-05
10:72904739 T C 0.090796 1.3019e-06
10:72906009 A G 0.019926 1.5773e-05
10:72908675 T C 0.488106 -1.6586e-05
10:72909867 T G 0.780735 2.6149e-05
10:72911005 A G 0.028440 7.1690e-06
10:72912074 T C 0.090000 -1.2388e-05
10:72913582 G T 0.086794 -1.2273e-05
10:72914641 C T 0.038109 1.4696e-05
10:72931844 A G 0.023483 -8.6558e-06
10:72941573 C T 0.163545 -7.0156e-06
10:72947600 T C 0.191138 1.2153e-05
10:72947661 C T 0.043814 -1.1947e-05
10:72952801 T C 0.029272 1.0289e-05
10:72956880 C T 0.064376 1.7100e-05
10:72964585 A G 0.059133 -1.0056e-05
10:72967433 T C 0.057426 8.9586e-06
10:72969322 C G 0.327338 3.4683e-05
10:72976063 A G 0.270752 -5.6546e-06
10:72981241 C G 0.279751 -7.9796e-06
10:72982127 C T 1.885161 1.2480e-05
10:72982985 T G 1.251080 -3.8239e-06
10:72984696 T C 0.177597 -2.9388e-05
10:72984697 A G 1.430091 1.4359e-05
10:72985208 T C 0.086828 4.3110e-06
10:72985361 G A 0.092176 1.0361e-06
10:72986169 T C 0.235842 -2.5323e-05
10:72989368 T C 0.061316 -3.8230e-06
10:72991326 A G 0.944913 1.5930e-06
10:72992117 G T 0.054129 -1.0498e-05
10:72993181 G T 0.709567 6.2368e-06
10:73000016 C G 0.024778 -1.7314e-05
10:73000331 A G 0.582111 1.6742e-05
10:73003548 G A 0.114482 4.4935e-06
10:73006543 C T 0.094226 3.7115e-05
10:73008857 C A 0.937661 -2.8091e-05
10:73008899 A G 0.049172 1.6897e-05
10:73010064 A G 0.568039 3.5452e-05
10:73011382 T C 0.268678 -6.5123e-05
10:73012289 G A 1.905023 7.5108e-07
10:73014158 T G 0.176590 1.5832e-06
10:73019552 T C 0.163144 -1.2934e-05
10:73022207 T C 0.994642 -1.9375e-05
10:73023736 C A 1.725067 -3.2205e-06
10:73025201 T C 0.041933 -8.6511e-06
10:73035992 A G 0.083948 6.8015e-06
10:73036899 C T 0.166187 3.5361e-06
10:73039440 T C 0.257506 5.5608e-06
10:73044413 C G 1.558050 -1.3011e-05
10:73046177 T G 1.086804 1.3877e-05
10:73046617 G A 0.099992 7.8560e-06
10:73050877 A G 0.023109 -1.5945e-05
10:73051440 A G 0.043059 -1.2412e-05
10:73052632 A G 1.723101 1.4851e-05
10:73057036 A G 0.032805 1.6641e-05
10:73059827 G C 0.116430 1.1573e-05
10:73061783 G A 0.073429 1.6534e-05
10:73067279 A C 0.196683 9.9073e-06
10:73069119 A G 0.438917 -2.1368e-05
10:73073459 T C 0.126147 3.8315e-06
10:73075417 A G 0.055288 8.0759e-07
10:73077770 T G 0.926941 4.4615e-06
10:73078659 A G 0.126225 1.3761e-05
10:73081551 A G 0.166860 -1.2244e-05
10:73082563 G A 0.830600 -1.8534e-06
10:73094462 A G 0.605434 -7.9053e-06
10:73094948 G A 0.299188 -3.7365e-05
10:73096236 T C 0.877120 -4.2517e-05
10:73097953 A G 0.287445 3.8392e-06
10:73100266 A G 1.762771 -3.6293e-05
10:73102537 G A 0.795150 -3.1927e-05
10:73104178 A G 0.972992 -1.2112e-05
10:73104636 T C 0.126263 3.3548e-06
10:73111408 T C 1.505669 -1.1176e-05
10:73113571 T C 0.039951 9.1997e-06
10:73115942 A G 1.776356 -7.1417e-06
10:73119023 T C 1.275216 8.5001e-06
10:73121913 G A 1.760727 -6.3131e-06
10:73126827 G A 1.714748 -6.5974e-06
10:73135919 A G 1.810963 -6.4573e-06
10:73137775 A G 0.046958 1.6529e-05
10:73139271 T G 0.117022 -3.2835e-06
10:73140782 G C 0.028453 -2.1836e-06
10:73141020 A G 0.473687 -2.9663e-05
10:73147307 C T 0.807822 -1.9756e-05
10:73158707 G A 0.481823 -1.9005e-06
10:73164184 A C 0.023962 -7.3357e-07
10:73178508 G T 0.078930 -9.6596e-06
10:73186120 A G 0.568491 1.2637e-05
10:73189672 A G 1.718947 1.8866e-05
10:73191336 C T 1.140637 1.5792e-06
10:73199595 T C 0.041233 1.7381e-05
10:73203703 C T 1.916966 -1.3437e-05
10:73205549 A G 0.219085 1.9531e-06
10:73215480 T C 0.961120 -7.9075e-07
10:73215525 G A 1.349016 -3.4977e-06
10:73217963 C T 0.960467 2.3886e-07
10:73226388 A G 0.140474 1.3300e-06
10:73226984 C T 1.117052 1.5061e-06
10:73231597 G A 0.813125 -2.1702e-05
10:73232566 A C 0.064852 -1.3630e-05
10:73233395 C G 0.166608 -6.7752e-06
10:73234241 A G 0.038190 -1.8097e-05
10:73235064 G A 0.307575 -7.6232e-06
10:73235400 T C 0.125022 -2.6269e-05
10:73237620 A G 0.026097 4.2491e-06
10:73237903 T A 0.342270 -1.9959e-05
10:73238042 T G 0.105843 3.0968e-05
10:73239987 C T 0.377183 -2.8202e-07
10:73240073 T C 0.326393 2.0782e-05
10:73241440 A G 1.109920 -2.1471e-06
10:73242402 G A 0.049287 7.7725e-06
10:73244681 A G 0.479644 -3.2059e-05
10:73245972 A G 0.672770 -1.2683e-05
10:73254106 G A 0.068306 3.8111e-06
10:73257978 T C 0.054632 -1.9196e-06
10:73263750 A G 0.037639 2.0342e-05
10:73264281 G T 0.703345 -1.8163e-05
10:73268163 C T 0.293034 -1.3916e-05
10:73269296 A G 1.246756 -1.5588e-05
10:73270982 A G 1.315313 -1.2485e-05
10:73278481 G T 0.096827 1.4496e-05
10:73278976 G A 1.957577 -1.1325e-05
10:73280567 G A 1.338585 -1.0241e-05
10:73281738 A G 0.317764 -3.6382e-06
10:73282346 T C 0.063495 -1.7350e-07
10:73283022 G T 0.127041 -1.0082e-05
10:73283594 A C 0.581227 1.1109e-06
10:73283718 A G 0.042267 -4.4798e-05
10:73284206 C T 0.113231 -1.5929e-05
10:73285128 C T 0.029357 -1.9696e-05
10:73285461 G A 0.187782 1.5786e-05
10:73287219 A C 0.199318 -9.9608e-06
10:73294218 G A 0.583603 -7.2942e-06
10:73294257 G T 0.167679 1.6502e-05
10:73295767 T G 0.097126 1.1680e-05
10:73296629 G A 0.234652 -5.3032e-06
10:73297946 A G 0.026811 1.4615e-05
10:73300992 G A 0.499628 -1.5334e-05
10:73301341 G A 1.286404 -6.7061e-06
10:73303805 T C 0.028688 -2.5386e-06
10:73305535 C T 0.120734 1.9023e-05
10:73306105 G A 0.110314 6.6703e-05
10:73307993 T G 0.130992 -1.9324e-05
10:73308061 T G 0.114965 -1.0183e-05
10:73308859 T C 0.514975 -6.8353e-06
10:73309890 C T 1.113887 -1.2174e-05
10:73311063 T C 0.044204 2.9987e-05
10:73314356 C T 0.093431 -1.3344e-05
10:73315940 G A 0.516654 8.5566e-06
10:73319089 G T 0.079556 3.7991e-05
10:73320331 T C 0.130468 -2.0324e-05
10:73321500 G C 0.026733 2.1925e-06
10:73322046 A G 0.119466 1.2636e-05
10:73326280 C G 0.345969 3.4490e-06
10:73332128 T C 0.173119 1.3116e-05
10:73332945 G A 1.082558 3.0186e-05
10:73336879 G T 0.199440 1.6542e-05
10:73338253 A G 0.795252 -1.7772e-05
10:73340121 T C 0.171490 2.9865e-05
10:73341220 T C 0.102511 -1.3645e-05
10:73344342 C G 0.193436 2.1851e-05
10:73345064 T C 0.315011 3.9754e-06
10:73345380 A G 1.494698 -1.1844e-06
10:73345718 A G 0.177267 9.5726e-06
10:73346499 A G 0.055098 5.4979e-06
10:73347568 T C 0.197645 -1.5654e-05
10:73348814 T C 0.225371 -2.6394e-05
10:73356835 T C 0.959620 -5.1836e-06
10:73359408 G A 0.114180 3.0888e-05
10:73365637 G C 0.103871 -3.7345e-05
10:73370883 T C 0.385047 1.7923e-05
10:73377112 A G 0.022014 8.1008e-06
10:73384129 T C 0.144207 1.8533e-05
10:73384806 C A 0.040747 1.8704e-06
10:73384994 A C 0.031051 -1.7937e-05
10:73388861 C T 1.880245 -3.8547e-06
10:73393262 G A 0.027491 1.7344e-05
10:73394848 T G 1.235492 -1.6335e-05
10:73396873 A G 1.544849 -6.3649e-08
10:73399578 T C 0.047387 7.8489e-06
10:73402498 G A 0.573237 2.0567e-05
10:73404884 C T 0.159135 2.9895e-05
10:73406127 T C 0.082687 5.6380e-06
10:73407465 T C 0.323986 2.3773e-05
10:73408096 T C 0.533279 -6.0021e-05
10:73414577 G A 1.038081 1.9755e-05
10:73420228 G T 0.808168 -4.9643e-06
10:73428885 T C 0.093162 1.3535e-05
10:73429541 A C 1.454981 1.8830e-05
10:73432144 T C 0.813387 1.0874e-05
10:73433191 T G 0.035644 1.2237e-05
10:73434099 A G 1.344297 1.2077e-06
10:73434888 C G 0.324312 4.2231e-06
10:73434906 A G 0.548300 -6.5722e-06
10:73440998 A T 0.043334 -5.3411e-06
10:73441600 A G 0.070703 7.8850e-06
10:73442952 C T 1.837081 -4.6625e-06
10:73444442 C T 0.667586 -2.4843e-05
10:73445637 T C 0.173343 1.6443e-05
10:73446276 T G 1.076295 2.4466e-06
10:73451573 T C 0.922348 1.0261e-04
10:73452119 T C 0.058001 -2.1230e-05
10:73452460 C T 0.493491 5.0616e-05
10:73454483 G A 1.135208 3.8887e-05
10:73454981 G T 0.036851 -1.0032e-05
10:73455273 C T 1.421367 1.6750e-05
10:73455989 T C 0.500260 -5.6394e-06
10:73456693 T C 0.087280 -1.8986e-05
10:73458188 C A 1.558159 -6.6129e-06
10:73466248 A G 0.058633 1.4303e-05
10:73466709 C T 0.047516 2.2035e-05
10:73476504 G A 0.030853 9.7105e-06
10:73478514 A G 0.048220 1.9766e-05
10:73483645 T C 0.343974 -1.1360e-05
10:73483773 A G 0.156072 -3.4553e-06
10:73487277 T C 0.045959 2.6845e-05
10:73487947 A C 0.105476 -1.4947e-05
10:73490310 A G 0.058106 9.5320e-06
10:73493444 T C 1.612594 -2.9797e-05
10:73494288 A G 0.379801 -8.3928e-06
10:73498355 A G 0.044204 1.8480e-05
10:73501556 A G 1.547943 -3.2695e-05
10:73502263 C G 0.350416 2.0844e-05
10:73506514 A C 1.148984 -9.2880e-05
10:73507645 C T 0.783200 1.0931e-04
10:73508253 T C 0.021368 -4.8429e-06
10:73508791 C T 0.871572 -2.9036e-05
10:73509705 A G 0.465949 4.3401e-06
10:73511040 A G 0.054955 2.0998e-06
10:73511658 A G 0.149307 9.5860e-06
10:73514554 G A 0.623694 5.3705e-06
10:73514869 G A 0.024730 6.6117e-06
10:73515103 T G 1.212489 3.6196e-07
10:73516327 T A 0.050848 2.0257e-06
10:73516853 T C 0.213699 -3.2774e-06
10:73517094 T C 0.222104 8.1253e-06
10:73517145 A G 0.041253 1.8209e-06
10:73520391 T C 0.529689 7.2507e-07
10:73520632 C A 1.799791 2.3265e-05
10:73521578 A G 0.120289 3.3900e-06
10:73524184 A G 1.262929 1.0449e-05
10:73525577 A G 0.021252 5.0190e-06
10:73527042 C A 0.178963 -5.2400e-06
10:73529295 T G 0.543513 4.9708e-06
10:73533522 G A 0.117433 -2.0403e-05
10:73536985 C G 0.332336 1.6742e-05
10:73537449 A G 0.021718 1.6963e-05
10:73537614 A G 0.424274 2.0297e-05
10:73543632 G T 0.145927 -4.2899e-06
10:73544086 A G 0.365811 -1.5925e-05
10:73544604 C T 0.389201 -1.2170e-05
10:73550117 G C 0.985333 9.7142e-06
10:73558128 A G 0.099577 1.1399e-05
10:73558952 T C 0.571969 2.0296e-06
10:73559489 A G 0.044759 6.9315e-07
10:73564785 T C 0.048995 2.2746e-06
10:73565256 A G 0.050566 2.0187e-06
10:73566762 A G 0.173588 2.6045e-05
10:73566778 A G 0.947299 1.7578e-05
10:73568097 G A 0.056546 -7.3072e-06
10:73571765 C T 0.074477 1.7783e-05
10:73579217 T C 0.395223 -1.5919e-05
10:73579868 T C 0.076785 4.5551e-06
10:73582034 A G 0.165500 6.1047e-07
10:73591411 G A 0.027834 -4.4514e-07
10:73593517 A C 0.106996 -5.7374e-07
10:73595738 G A 1.098782 8.7359e-06
10:73602657 T C 0.032305 1.1197e-05
10:73602882 G C 1.576994 8.9897e-06
10:73616017 A G 0.316051 -7.8407e-06
10:73616575 T C 0.456484 -5.3232e-06
10:73622996 C A 1.852417 -2.2543e-05
10:73623277 C T 0.174832 -9.8485e-06
10:73632375 A G 0.060269 -1.1029e-05
10:73638096 A G 0.277528 3.6427e-06
10:73643400 A G 0.555966 6.3073e-06
10:73649067 G C 0.076924 1.5567e-05
10:73651458 G A 0.442382 5.4146e-06
10:73652117 A C 0.064746 -1.8429e-07
10:73653261 T C 0.066477 2.2890e-06
10:73656982 G A 0.565465 -1.3816e-05
10:73662113 A G 0.797656 -4.6001e-06
10:73669705 A C 1.193650 -3.8548e-05
10:73680382 A G 0.703151 -3.4794e-05
10:73685359 T G 0.479841 -9.2030e-06
10:73686889 C A 0.428718 4.5358e-05
10:73690571 G A 1.743273 2.5486e-05
10:73699145 C T 1.139689 3.6027e-05
10:73704324 A G 0.058457 6.3376e-06
10:73711503 T C 1.288427 -8.5809e-06
10:73718890 A G 0.662462 -1.3050e-05
10:73722607 T C 0.039904 1.1279e-05
10:73729498 T C 1.426746 7.5912e-06
10:73729650 C A 0.794576 -2.6448e-05
10:73729855 T C 0.054577 -1.0430e-05
10:73729958 G A 0.080015 -1.9236e-05
10:73736674 A G 0.033675 -6.1034e-06
10:73741785 G A 0.086753 9.0298e-06
10:73744470 T C 1.190135 7.6868e-06
10:73745166 A G 0.062193 -1.0927e-05
10:73751207 T C 0.033988 -4.3258e-06
10:73757041 G A 0.216643 1.1877e-05
10:73762410 T C 0.083119 1.6020e-05
10:73764509 T C 1.203915 1.5722e-05
10:73769543 A G 0.210381 5.9122e-06
10:73770651 C T 1.210191 1.1736e-05
10:73772762 T C 0.973165 1.0992e-05
10:73773014 A G 0.963442 1.6957e-05
10:73775438 T C 0.024747 -1.0501e-05
10:73781988 G C 0.043433 -1.0276e-05
10:73789852 T C 0.051371 1.0735e-05
10:73792134 A G 0.025961 -1.2608e-05
10:73792268 T C 0.978591 2.8724e-05
10:73804698 A G 0.173762 5.8649e-06
10:73806288 G A 0.991793 6.9111e-06
10:73808115 C A 0.080124 -4.2379e-08
10:73811903 A G 0.052211 -2.9776e-06
10:73815926 T C 0.186973 -2.2303e-06
10:73825355 A C 0.058633 4.7607e-06
10:73825652 G A 1.118018 2.6135e-06
10:73827179 G A 0.104358 1.6172e-05
10:73833021 G A 0.118640 6.1222e-06
10:73833589 A G 1.003968 2.2317e-07
10:73842182 G A 0.035280 -2.0844e-05
10:73849639 A G 0.795045 -6.1702e-06
10:73853364 C T 0.105697 -2.1031e-06
10:73863381 T C 0.205713 8.4495e-07
10:73865731 C T 0.972608 7.4754e-06
10:73867539 G T 0.083734 4.5272e-06
10:73869663 A G 0.170416 -2.8708e-05
10:73873350 A G 0.030568 3.3913e-06
10:73875062 A G 0.868610 5.5282e-06
10:73876484 C T 0.050991 2.8833e-05
10:73886159 T C 0.064175 -8.6680e-06
10:73903335 T C 1.317455 5.6259e-06
10:73914143 G T 0.020192 1.8776e-06
10:73915454 C T 0.077533 -4.9983e-06
10:73918608 G A 0.039268 3.3829e-07
10:73931564 G T 1.045316 3.6374e-06
10:73936988 T C 0.064199 1.9181e-05
10:73946588 G A 0.020627 3.6178e-06
10:73964243 C G 0.019933 7.8305e-07
10:73970837 T C 1.013168 1.7826e-05
10:73974547 G A 0.091530 7.8176e-06
10:73974815 C A 0.053591 -1.7105e-05
10:73975593 C T 0.076183 -8.6123e-06
10:73987822 A G 0.036956 -8.0227e-06
10:73992939 T C 0.037123 -4.5702e-06
10:74019243 G A 0.033536 -1.3018e-06
10:74020452 A C 0.079879 8.0081e-06
10:74032366 A G 0.022653 9.6290e-06
10:74033899 T C 0.070285 1.7136e-05
10:74045917 C A 0.719297 -1.3671e-05
10:74046370 A G 0.743779 -8.5043e-06
10:74054658 A G 0.069625 1.1376e-05
10:74069126 C T 0.702097 -2.6781e-05
10:74069782 T C 0.649135 -5.3250e-06
10:74073888 A G 0.046612 1.3698e-05
10:74078408 G T 1.318016 1.5746e-05
10:74081183 T G 1.262935 2.3456e-05
10:74092607 C T 0.035283 -5.7058e-06
10:74100430 A G 0.054030 1.5612e-05
10:74127221 A G 0.116485 -7.7946e-06
10:74130388 A G 0.092101 -1.9850e-05
10:74136697 A G 1.193960 -7.2453e-06
10:74141039 C T 1.324996 1.0884e-05
10:74149244 C T 1.319900 1.0861e-05
10:74159771 C T 0.086413 -1.3441e-05
10:74171435 T G 0.036664 7.5002e-06
10:74176457 C T 0.094586 -3.2722e-06
10:74183251 A G 1.375262 1.4055e-05
10:74187762 C T 0.034233 1.5704e-05
10:74211167 G A 0.086440 -1.2767e-05
10:74214808 A G 0.077353 1.5125e-05
10:74215546 C T 0.086101 1.2431e-05
10:74233498 A G 0.084020 -4.4871e-06
10:74235587 C G 0.052840 -7.6795e-06
10:74254341 A G 0.040777 5.5268e-06
10:74261317 T C 0.851210 -3.6126e-06
10:74269958 C G 0.071930 -1.1854e-05
10:74271553 C T 1.377618 1.2452e-05
10:74290130 G A 1.279823 2.3179e-05
10:74292183 C T 0.032370 2.8556e-05
10:74297249 T C 0.054013 8.4220e-06
10:74317267 C T 0.051225 -1.8612e-05
10:74321054 C T 0.086219 -3.4261e-06
10:74362355 C T 1.439172 9.7555e-06
10:74379581 T C 0.052952 1.3465e-05
10:74402802 A G 1.376724 1.2154e-05
10:74411870 G T 0.031207 2.5665e-06
10:74463997 G A 0.083119 1.9709e-05
10:74468183 C T 0.028742 6.5880e-06
10:74476968 G C 0.049223 7.6788e-06
10:74478503 G A 0.034586 -2.9229e-06
10:74484221 G A 0.192994 -1.4234e-05
10:74487751 G A 0.033002 3.7494e-06
10:74488396 C A 0.026121 -2.2452e-05
10:74501943 G A 0.023177 2.0238e-06
10:74514615 C T 1.376721 1.4327e-05
10:74521768 A G 0.065906 -1.7862e-05
10:74522557 C G 0.053921 1.0973e-05
10:74544448 A G 0.181663 4.8619e-06
10:74553585 C T 0.118103 -8.5801e-06
10:74572591 T C 0.082680 8.1611e-06
10:74581534 A G 1.367704 9.1987e-06
10:74593576 A G 0.033798 -4.5404e-06
10:74595821 T C 0.042586 -3.7453e-06
10:74597953 G A 0.045673 2.2809e-06
10:74628844 G A 0.087253 -1.4617e-05
10:74637153 T C 0.073280 1.2024e-05
10:74637326 C T 0.097922 -1.9179e-06
10:74648636 T C 0.083000 1.6868e-05
10:74658060 G A 0.083605 -4.4334e-06
10:74661041 T C 0.696542 1.0711e-05
10:74691450 G A 0.039003 -7.4673e-06
10:74703190 T C 0.037333 -4.4305e-06
10:74706194 C G 0.079804 -2.3888e-05
10:74712546 C T 0.178916 -5.4487e-07
10:74731598 C T 0.719861 3.4666e-06
10:74739026 G A 0.058956 -1.2832e-05
10:74742348 T C 0.106197 6.9978e-06
10:74746446 T C 0.131940 -1.4471e-06
10:74763353 C T 0.121972 2.1469e-05
10:74764580 G A 0.056910 -6.3619e-06
10:74767695 T C 0.121955 2.1233e-05
10:74791548 T G 0.027681 7.9250e-06
10:74820446 A C 0.036388 -1.8285e-05
10:74827593 T C 0.022748 -3.5696e-06
10:74828322 C T 0.139134 2.9729e-05
10:74832602 G A 0.129608 2.2824e-05
10:74861851 T C 0.261358 2.3166e-05
10:74881951 A G 0.101580 -4.3082e-05
10:74883088 T A 0.084781 -2.9952e-06
10:74886544 G A 0.030724 -8.8103e-06
10:74886598 G C 0.127973 2.0783e-05
10:74894526 C A 0.029085 -8.4048e-06
10:74896664 C T 0.120684 1.9794e-05
10:74923562 T C 0.128748 1.9898e-05
10:74927091 T G 0.027549 9.8466e-06
10:74942493 T C 0.073480 -2.1337e-05
10:74943922 G T 0.089698 1.5530e-05
10:74963270 G A 0.169131 1.7122e-05
10:75000739 A G 0.121693 2.0948e-05
10:75005075 T C 0.056998 2.0778e-05
10:75025500 A C 0.056760 7.6315e-06
10:75033706 A G 0.136693 7.1484e-07
10:75099651 G T 0.032737 2.2646e-05
10:75101690 G A 0.121493 1.8323e-05
10:75109664 C A 0.028956 1.1158e-05
10:75119899 G A 1.650570 -8.6778e-06
10:75148715 A G 0.116420 4.9082e-06
10:75155997 A G 0.128289 1.4650e-05
10:75184444 G A 0.039003 -2.2939e-05
10:75190057 T C 0.254266 1.5929e-06
10:75197051 T C 0.183128 2.3835e-05
10:75197919 T C 0.052364 -4.1259e-06
10:75201067 G A 0.057705 5.0215e-06
10:75208955 C T 0.121357 1.6543e-05
10:75232636 C T 0.028542 8.9016e-06
10:75258901 G C 0.047057 8.3217e-07
10:75261621 G A 0.128204 1.5094e-05
10:75266197 G T 0.046292 1.2806e-05
10:75273503 C T 0.072307 7.1209e-06
10:75290216 A G 0.031258 -2.0109e-05
10:75293538 C T 0.063563 -2.7090e-07
10:75300994 A G 0.299395 -5.6881e-06
10:75301083 C T 0.039734 -2.9180e-06
10:75313809 T C 0.056770 6.0872e-07
10:75315223 C G 1.649971 -9.0299e-06
10:75331453 G A 0.113561 -1.3416e-06
10:75336181 T C 0.064144 -4.9879e-06
10:75336978 T C 0.116995 4.3581e-06
10:75344929 C T 0.031516 8.5112e-06
10:75362019 G A 0.073953 -1.3239e-05
10:75374735 T C 0.089555 1.5340e-05
10:75395108 T G 0.224358 -2.6984e-06
10:75400664 A C 0.133089 1.0125e-05
10:75415677 T C 0.280747 -3.2213e-06
10:75416789 G A 0.294040 -1.3362e-06
10:75483366 T C 1.169257 -6.9030e-07
10:75506499 T C 0.090517 5.5568e-06
10:75506674 C T 0.263707 -3.9982e-06
10:75518036 T C 0.044419 -3.4119e-06
10:75519691 A C 0.075394 4.5149e-07
10:75521251 C T 0.192563 -2.4794e-06
10:75523634 G A 0.041624 7.3580e-06
10:75525407 G A 0.085812 -1.0536e-06
10:75526756 T C 0.139321 -2.6797e-06
10:75539691 T C 0.041083 8.6738e-06
10:75548026 G A 1.432702 -2.7740e-06
10:75561972 T C 0.047683 5.4935e-06
10:75566323 A G 0.041240 -1.1315e-06
10:75574482 A G 0.035045 6.6769e-06
10:75585307 A G 0.275243 2.1528e-06
10:75594261 C T 0.056301 1.7894e-06
10:75604972 C T 0.380760 3.3058e-06
10:75606345 T C 0.056488 5.1926e-06
10:75625977 T G 0.022248 7.5180e-06
10:75626373 C T 1.897778 4.5695e-06
10:75632760 T C 1.095664 -1.1754e-05
10:75636802 A G 0.028633 3.8711e-07
10:75643885 A G 0.053982 2.7375e-06
10:75648143 G A 0.073630 -1.7442e-05
10:75649048 A G 1.482928 5.0202e-07
10:75666339 G C 1.429700 3.9362e-07
10:75669190 T G 1.432206 2.2757e-06
10:75673101 C T 1.482428 3.7455e-06
10:75673879 T C 0.300198 1.1040e-05
10:75679248 A C 0.090724 2.0714e-05
10:75694591 C A 0.083173 -1.3832e-05
10:75694826 A G 1.113109 -7.7644e-07
10:75695724 G T 1.481564 -2.6343e-06
10:75700637 T C 0.033437 -4.8454e-06
10:75701272 A C 0.045255 -6.7753e-06
10:75702560 G A 0.088055 1.0662e-05
10:75711924 G A 0.052840 1.9320e-05
10:75732530 A G 0.031068 1.0712e-05
10:75740271 C T 0.057239 -1.9602e-05
10:75751739 A G 0.041138 -3.5218e-06
10:75755577 C G 0.401533 2.9823e-06
10:75756942 G A 0.055968 -1.8335e-05
10:75760702 G A 1.053612 2.1274e-05
10:75761810 A G 0.023364 -6.5274e-06
10:75770518 C T 0.059120 -2.8505e-05
10:75776571 C T 1.370312 -2.9771e-06
10:75785069 C T 1.268246 -7.8035e-06
10:75790954 T C 0.094233 -1.8952e-05
10:75793372 T C 0.291654 -2.4483e-05
10:75805548 T C 0.101930 2.0657e-05
10:75824632 G C 0.050141 -1.3927e-05
10:75825691 A G 0.024863 -1.6427e-05
10:75830282 T C 0.037837 8.5252e-06
10:75831208 C T 0.148331 2.5141e-05
10:75841456 A G 0.261664 -2.4049e-05
10:75842152 A G 0.789041 5.0242e-06
10:75843100 A T 1.076265 -1.9972e-05
10:75847891 G C 0.069941 -6.0232e-06
10:75851073 G A 0.052599 -7.3312e-06
10:75859213 A G 0.057851 -1.0280e-05
10:75860098 G A 1.471688 1.3937e-05
10:75880636 G C 0.027168 4.4363e-06
10:75880944 A G 0.066137 2.6479e-06
10:75896072 G A 0.255208 1.3998e-05
10:75900464 G A 0.330313 -3.6863e-06
10:75906273 T C 0.033451 -5.5717e-06
10:75923248 A G 0.093077 -8.9277e-06
10:75938040 C T 1.162301 2.3837e-06
10:75944828 G A 0.257829 1.4175e-05
10:75956643 G A 0.045201 2.5038e-06
10:75960942 T C 0.257241 1.4862e-05
10:75970220 G A 0.110365 3.7106e-05
10:75993951 C A 0.093492 -3.6310e-07
10:76002060 G T 1.467982 5.6959e-06
10:76030739 A G 0.245539 2.1972e-05
10:76042609 T C 0.336786 2.5560e-05
10:76042964 C T 0.021358 -1.0816e-05
10:76046374 T C 0.026882 -6.1196e-06
10:76060718 A C 1.460972 2.2451e-06
10:76068817 G A 0.844618 3.7746e-06
10:76079558 T C 0.040696 -1.4801e-05
10:76080094 C A 0.029334 -6.3572e-06
10:76089267 G T 0.094376 -1.4842e-05
10:76102850 C T 0.037707 7.1754e-06
10:76104444 G T 0.021953 5.1545e-07
10:76106110 G A 0.049763 9.9039e-06
10:76121309 A G 0.146696 -3.3065e-06
10:76123829 C G 0.052874 -7.6028e-06
10:76124184 T C 0.035831 1.6322e-06
10:76132162 C T 1.463216 4.9940e-06
10:76144517 A G 0.032210 -9.6655e-08
10:76174173 C T 0.054979 1.3959e-05
10:76181407 T C 0.049627 1.3591e-05
10:76203397 T C 0.038177 -1.8622e-06
10:76230483 A C 0.067248 -1.1671e-05
10:76237498 T C 1.471603 1.4498e-06
10:76241121 T C 0.051140 9.5226e-06
10:76251573 A G 0.241874 2.3100e-05
10:76256536 G A 0.094566 2.5417e-06
10:76277537 C A 0.044874 9.1036e-07
10:76285195 G T 0.037939 -1.1414e-05
10:76334284 A G 0.080776 6.9783e-06
10:76334742 A G 0.056879 -1.5720e-05
10:76337750 T C 0.022956 -7.2918e-07
10:76342504 A G 0.344769 8.5959e-06
10:76374526 A G 0.086073 1.5544e-05
10:76375255 A G 0.065294 -9.3241e-06
10:76384955 A G 0.041073 -7.9924e-06
10:76397174 G T 0.035729 1.0518e-06
10:76402363 G A 0.102885 -1.0009e-05
10:76410225 G A 0.307857 2.5494e-05
10:76416384 T C 0.048774 1.4714e-05
10:76426564 T C 0.321926 2.0626e-05
10:76456670 A G 1.398313 -2.8331e-06
10:76470599 A G 0.299419 7.2957e-06
10:76479660 T C 0.035950 -4.5059e-06
10:76498150 A G 1.440304 -9.0987e-06
10:76498953 G A 1.513030 1.1193e-05
10:76500386 G T 0.120775 -2.2264e-05
10:76507881 C T 0.034576 -1.0004e-05
10:76512855 T C 0.037857 9.9859e-07
10:76515516 A G 0.037449 2.0982e-06
10:76519110 A G 0.068775 -1.6520e-06
10:76525361 A G 1.187592 9.7939e-06
10:76525726 T C 0.400438 -1.8226e-05
10:76528311 A C 0.025155 1.0115e-05
10:76533307 T C 0.131947 -8.3105e-06
10:76540025 C A 0.096133 -3.8451e-05
10:76545694 C T 0.072862 -1.5362e-05
10:76558189 G A 0.199818 4.7131e-06
10:76568005 G A 0.134613 -8.7174e-06
10:76594706 T C 0.058406 2.2337e-05
10:76608691 G A 0.074759 1.1448e-06
10:76668462 C A 1.162525 -4.0610e-06
10:76681587 G A 1.973733 -9.7322e-07
10:76688948 G A 0.051178 9.3832e-06
10:76723959 C T 0.138220 -7.5515e-06
10:76728499 T G 0.096470 -4.1359e-05
10:76737350 G A 0.036375 1.8170e-05
10:76743219 T C 0.036545 -1.3603e-05
10:76760386 A G 0.058083 -6.5248e-06
10:76761033 T C 0.057545 2.7519e-05
10:76761700 T C 0.033597 -1.2072e-05
10:76761829 A G 0.108903 -1.5289e-06
10:76792475 A G 0.031622 8.3805e-06
10:76795410 T C 0.072175 2.0045e-05
10:76798381 G A 0.074494 -8.1696e-06
10:76800215 A G 0.081769 -6.3821e-06
10:76803567 G T 0.082796 1.9359e-05
10:76806986 T C 0.177219 8.3212e-07
10:76814527 A G 1.119942 -7.9411e-06
10:76818077 T C 0.147083 -1.8371e-06
10:76820507 A G 0.495602 5.0398e-05
10:76822603 C T 0.043140 -2.0621e-06
10:76834982 T C 0.438349 1.4894e-05
10:76835330 A C 0.441695 7.6275e-06
10:76839969 A G 0.036195 7.8797e-06
10:76842925 G T 0.311315 -1.2884e-05
10:76854564 T C 0.817103 2.9939e-05
10:76858557 G A 0.776968 3.0360e-05
10:76861680 C T 0.824991 3.2310e-05
10:76861828 C A 0.075326 -3.1847e-05
10:76867753 G C 0.089878 1.9147e-05
10:76867899 C T 0.536271 2.9222e-05
10:76869287 C G 0.032638 6.2543e-06
10:76872912 C T 0.038292 1.5000e-06
10:76883186 G A 0.100781 4.7765e-05
10:76886207 A G 0.182700 3.7190e-05
10:76896562 C T 0.820262 4.1111e-05
10:76906727 T C 0.089919 5.4789e-05
10:76919105 T C 0.141681 7.9524e-06
10:76955329 T C 0.057872 -2.4237e-06
10:76959835 G T 0.056719 -2.4899e-05
10:76967781 G T 0.885732 3.0119e-05
10:76977117 T C 0.175713 -1.3261e-05
10:76986741 C T 0.893137 3.3840e-05
10:76990646 A G 0.096487 3.3896e-05
10:76999117 G A 0.040288 -5.2184e-06
10:77008030 T C 0.023166 1.0966e-05
10:77008334 T C 0.025587 4.7204e-06
10:77012756 A G 0.082442 -1.2749e-06
10:77018450 T C 0.037279 -7.0632e-06
10:77022912 C A 0.350372 7.4381e-06
10:77032196 A G 0.530308 1.1506e-05
10:77041715 A G 0.705854 -6.8824e-06
10:77043807 T C 0.115152 -1.3625e-05
10:77044113 C G 0.647173 -1.0556e-05
10:77046691 C T 0.052786 1.0545e-05
10:77064133 C G 0.044119 -7.0131e-06
10:77064320 G A 0.436228 8.6652e-06
10:77073630 A G 0.055631 1.2980e-05
10:77079536 T C 0.391071 -1.6754e-05
10:77096284 A G 1.484475 -1.5452e-05
10:77104430 C T 0.055669 2.9935e-06
10:77105866 C T 0.049896 1.1049e-07
10:77108687 G A 0.746346 -9.5380e-06
10:77110859 C T 0.107465 -2.6451e-05
10:77119039 T C 1.504316 -2.8775e-05
10:77119065 G A 0.719532 -2.4725e-05
10:77121473 T C 0.077604 6.6456e-06
10:77123421 A G 0.054492 -1.5449e-05
10:77125891 C G 1.224589 -6.2357e-06
10:77126174 A G 0.024798 -2.2812e-05
10:77126585 A G 0.077982 8.8923e-07
10:77127153 C G 0.045568 -3.0095e-05
10:77128454 G A 0.801301 6.7869e-06
10:77138156 A G 0.604849 -6.8950e-06
10:77138624 C T 1.320590 -1.6205e-05
10:77138713 G A 0.072719 -1.0519e-05
10:77140034 A G 0.041083 2.7945e-05
10:77140707 T G 1.217204 -6.0267e-05
10:77144927 C A 1.946402 -2.8908e-05
10:77144997 T C 0.032173 7.0093e-07
10:77160682 T C 0.329232 -1.0293e-05
10:77162966 T C 0.057943 -2.0068e-05
10:77169344 C A 0.147338 -2.6393e-06
10:77191120 G A 0.077863 3.6147e-05
10:77197839 T C 0.021215 -1.3920e-06
10:77212167 G A 1.692268 -3.1574e-05
10:77215176 G A 1.051705 -3.0519e-05
10:77222859 C T 0.209256 2.5094e-06
10:77232702 A G 0.073528 -8.2553e-06
10:77233254 T C 0.082082 -9.2838e-06
10:77235702 T C 0.421768 2.7280e-05
10:77242376 A G 0.033821 2.3428e-05
10:77250488 G A 1.748315 -2.5675e-05
10:77256420 G C 0.038476 1.7713e-06
10:77262599 G C 0.031758 9.2793e-06
10:77275555 C A 1.816865 -1.0522e-05
10:77288045 T C 0.358770 -1.2809e-05
10:77292961 A G 0.054122 -2.0636e-06
10:77295957 A G 1.430387 -3.7982e-05
10:77308300 A G 0.184298 -3.3066e-07
10:77315270 G A 0.149868 -3.1769e-06
10:77325146 T C 1.910462 -5.8122e-05
10:77325180 A G 0.061686 1.0272e-05
10:77344383 C T 1.471583 -3.9693e-05
10:77347385 G T 0.091387 -2.1116e-05
10:77356060 G T 0.239062 1.6548e-05
10:77366724 G A 0.066470 2.7213e-05
10:77380447 T C 0.956700 -3.1109e-05
10:77385059 G A 0.247259 -1.4600e-05
10:77386214 T C 1.475387 -1.2062e-05
10:77394263 G A 0.024897 1.2709e-05
10:77395826 G A 0.366198 5.6484e-05
10:77396903 G A 0.024883 1.4243e-05
10:77399327 C T 0.042610 1.1130e-05
10:77403461 T C 1.390830 -9.7251e-05
10:77403583 T C 0.045156 -1.3377e-05
10:77405104 A G 0.032917 -2.0245e-05
10:77408318 T G 0.046105 -1.0411e-05
10:77410963 C T 0.043263 2.3139e-05
10:77412145 A C 0.063172 7.7752e-06
10:77412209 G T 0.060214 -1.7719e-05
10:77413857 C G 1.591780 2.1018e-05
10:77415002 A G 0.271391 1.8095e-05
10:77422160 G A 0.028647 2.6912e-05
10:77427918 T C 0.232242 5.9235e-06
10:77433891 C A 0.143955 -1.8360e-06
10:77434121 G A 0.047931 1.6590e-05
10:77436580 T C 0.022949 -4.6953e-05
10:77445487 C T 0.024717 2.4314e-05
10:77447524 A G 0.029850 -2.6375e-05
10:77456175 A G 1.382844 1.0813e-06
10:77457918 A G 0.110654 -9.3036e-06
10:77481783 A G 0.174652 -7.7034e-06
10:77482846 A G 0.132301 -1.7875e-05
10:77489277 G A 0.146770 -1.0245e-05
10:77491502 A G 0.042243 2.2642e-07
10:77501189 C T 0.069601 1.7207e-06
10:77505437 T C 0.037041 -2.0633e-06
10:77535219 A G 0.034835 -1.4644e-05
10:77536364 C T 0.034410 1.2649e-05
10:77538315 T G 0.044232 7.4662e-07
10:77544651 G A 0.041141 -4.1553e-06
10:77548319 A G 0.117923 4.6488e-06
10:77549171 C T 0.034175 1.3056e-05
10:77550326 T C 0.053020 2.1518e-05
10:77552621 A G 1.059983 3.5026e-05
10:77561082 T C 0.045255 6.8286e-07
10:77571711 G T 0.052061 -1.3013e-05
10:77573833 A T 0.059456 -1.1506e-06
10:77575295 A G 0.070846 -1.6449e-05
10:77576706 T A 0.059833 1.0495e-06
10:77576753 G A 0.043093 5.2442e-06
10:77578991 A G 0.034104 1.2278e-05
10:77579550 G A 1.892460 1.1601e-05
10:77580825 A C 0.029303 2.1996e-06
10:77584736 C A 0.404960 -4.6602e-07
10:77584795 G A 0.059371 -5.4149e-07
10:77589834 C A 1.042719 3.8455e-05
10:77598080 C T 0.025247 -1.3031e-05
10:77600484 C A 0.088535 4.5689e-06
10:77604433 T C 0.095661 -3.1107e-05
10:77608455 C A 0.041791 -5.6103e-06
10:77610493 A G 0.040516 -1.1043e-07
10:77618018 G A 0.070179 -1.8825e-05
10:77620902 A G 0.314895 -2.0856e-05
10:77621493 A G 0.059942 -8.5326e-07
10:77622064 G A 1.452992 3.8030e-05
10:77625131 T A 0.034301 1.4599e-05
10:77625856 T C 0.033808 1.1356e-05
10:77629034 A G 0.029211 9.2348e-06
10:77631569 G A 0.029408 1.0625e-05
10:77631879 G A 0.401842 -1.7090e-05
10:77634322 A G 0.069571 1.4062e-06
10:77636883 C G 0.065232 2.0895e-06
10:77638031 A G 0.032557 5.0956e-06
10:77641661 T C 0.030432 1.0234e-05
10:77647781 G A 0.031051 6.7739e-06
10:77648489 A G 1.848623 3.1040e-06
10:77651480 A T 0.053136 -1.5194e-05
10:77653407 T C 0.055404 -1.4992e-05
10:77654452 G A 0.029320 9.8508e-06
10:77654925 T G 0.029160 8.3478e-06
10:77658651 C T 0.054319 -1.8060e-05
10:77659243 G A 1.476968 3.1655e-05
10:77659373 C A 0.054050 -1.5249e-05
10:77659733 A G 0.274542 1.7258e-05
10:77661123 A G 0.027297 1.4597e-05
10:77661613 A G 0.033468 1.5904e-05
10:77664460 C G 0.106921 -1.7935e-05
10:77664933 T C 0.033196 1.5116e-05
10:77665426 A G 0.033022 1.5292e-05
10:77666682 A G 0.032869 1.5518e-05
10:77670260 T C 0.824505 2.8279e-05
10:77671322 G A 0.272625 8.3382e-06
10:77672153 G A 0.159744 2.0370e-05
10:77673629 G A 0.444190 4.0244e-06
10:77673825 G A 0.125688 1.5160e-05
10:77674505 C T 0.039921 -5.5337e-06
10:77674590 C G 0.071145 5.4000e-06
10:77674635 G A 0.898770 2.7251e-05
10:77674706 T C 0.033522 1.6630e-05
10:77676947 T C 0.053102 -2.1131e-07
10:77678254 A G 0.033345 1.1291e-05
10:77678643 C G 0.038517 -5.8855e-06
10:77679637 A G 0.039302 -1.5024e-06
10:77682815 G A 0.041349 -1.0590e-05
10:77683224 G T 0.425556 -5.2028e-06
10:77684766 T C 0.060286 1.3006e-05
10:77687237 A C 0.050739 1.3490e-05
10:77687674 C T 0.066881 -1.4475e-05
10:77688119 A G 0.136635 -2.0240e-05
10:77690184 G A 0.871748 -3.4329e-05
10:77690819 G A 1.868998 -1.3103e-05
10:77691110 C T 0.027678 -4.2501e-06
10:77694972 G A 0.059245 -1.7914e-05
10:77706407 G A 0.207049 2.6860e-05
10:77707320 C A 0.074793 -1.1905e-05
10:77707682 A G 0.059640 1.4089e-05
10:77709057 C T 0.054353 2.5983e-05
10:77710913 G A 0.030932 -2.0715e-05
10:77713225 C T 1.376231 -2.9575e-05
10:77715925 T A 0.031520 -2.5019e-05
10:77718132 A G 0.048216 9.4021e-06
10:77725179 G A 0.076547 -1.1070e-05
10:77725760 G A 0.062037 1.7274e-05
10:77726971 C T 0.030609 -1.4898e-07
10:77730022 G C 0.031605 -1.6856e-05
10:77736798 T C 0.024499 8.0192e-06
10:77749372 T G 0.066144 -1.1338e-05
10:77751446 G A 0.071053 3.3667e-05
10:77752061 G A 0.455573 -1.1747e-05
10:77754423 T C 0.063335 -1.5225e-07
10:77758097 A G 0.100036 7.7891e-06
10:77758626 A G 0.069428 2.6585e-05
10:77762932 T C 0.070444 2.5701e-05
10:77765857 C T 0.138441 1.5976e-05
10:77766358 G A 0.069720 2.7836e-05
10:77767972 G C 0.218588 2.2007e-05
10:77769824 G C 0.079454 -2.7734e-05
10:77775286 T C 0.081677 -5.5771e-06
10:77778167 G C 0.069292 -2.1417e-05
10:77779108 G A 0.334750 -1.3278e-05
10:77779365 A G 0.060041 2.8529e-05
10:77780329 A G 0.068942 -2.1175e-05
10:77780655 C T 0.068921 -2.1905e-05
10:77781319 G A 0.069496 -2.1149e-05
10:77782036 C A 0.068867 -2.1503e-05
10:77782500 T C 0.032567 3.7939e-06
10:77784419 A G 0.056886 -2.0472e-05
10:77787667 G A 0.059307 -1.8232e-05
10:77788260 A G 0.056811 -2.0765e-05
10:77789927 T C 0.037857 -6.9372e-06
10:77790737 T C 0.056814 -1.7804e-05
10:77791474 C A 0.069071 -2.0595e-05
10:77793923 T C 0.068646 -2.1071e-05
10:77794088 T C 0.069081 -2.0380e-05
10:77795251 C T 0.032071 -1.6689e-05
10:77797233 C T 0.021912 -1.0244e-06
10:77798737 T C 0.031663 -1.4461e-05
10:77798993 T C 0.059735 -1.7379e-05
10:77799207 A G 0.021232 -3.4586e-06
10:77801656 T G 0.127245 -4.4492e-06
10:77804509 C T 0.062645 2.2954e-05
10:77807027 C T 0.918996 -7.7542e-06
10:77807657 A G 0.165976 -3.2740e-06
10:77814530 A G 0.114435 -5.9617e-06
10:77819565 C T 0.918639 -7.1276e-06
10:77822222 A G 0.080083 -3.7998e-06
10:77823090 G T 0.056223 2.8578e-05
10:77824304 T C 0.061013 -5.1236e-06
10:77825592 A G 0.020583 -1.8369e-07
10:77828664 A G 0.065603 -1.0687e-05
10:77841902 G A 0.039234 9.4268e-06
10:77843881 G C 0.048284 -1.2005e-05
10:77847107 T C 0.048413 -1.3211e-05
10:77848687 C T 0.894922 -1.3109e-05
10:77862916 G C 0.050953 1.5316e-05
10:77864898 C G 0.051898 -8.1172e-06
10:77866150 C T 0.898447 -3.5100e-05
10:77867825 A G 0.981202 6.5744e-05
10:77868980 T C 0.040536 -6.1423e-06
10:77869818 A C 0.607460 3.6003e-05
10:77875115 A G 0.452006 2.5180e-05
10:77877505 A G 0.039142 5.0618e-06
10:77882743 G A 0.023897 -4.5289e-06
10:77882850 G A 0.039911 -8.0824e-06
10:77883659 G A 1.789680 8.2767e-06
10:77886144 A T 0.051806 -1.0463e-05
10:77887377 A G 0.396453 -9.0746e-06
10:77890872 G A 0.031057 -1.0238e-05
10:77891868 C T 1.243417 -7.2234e-07
10:77897418 A G 0.040349 -7.1397e-06
10:77899415 T C 0.025417 -1.2317e-05
10:77900054 G T 1.041515 -1.9100e-05
10:77908816 G T 0.025267 -1.0163e-05
10:77909310 T C 0.051854 -1.1744e-05
10:77909391 T C 0.085485 -1.5551e-05
10:77911186 A G 0.188167 2.8911e-05
10:77911888 T C 0.043307 4.4275e-07
10:77913902 G A 0.069792 -1.7875e-05
10:77915582 T C 1.795725 -1.7275e-06
10:77918114 A G 0.061411 1.1071e-05
10:77919678 A G 0.088171 8.0289e-07
10:77921945 C T 0.338211 9.0829e-06
10:77930063 A T 0.030544 -3.5007e-06
10:77930081 G A 0.338126 -4.1799e-05
10:77938708 A G 0.037075 1.0391e-05
10:77945143 T C 0.097429 -1.1298e-05
10:77949346 C T 0.134823 7.0529e-06
10:77951056 C A 0.330884 -3.6858e-05
10:77953021 T G 0.039720 1.9313e-05
10:77954104 T C 0.035746 1.1406e-05
10:77955610 C T 0.024853 -2.0057e-05
10:77958967 A G 0.039832 2.0665e-05
10:77959306 T C 0.034141 1.4191e-05
10:77961947 G T 0.034178 1.4762e-05
10:77964415 T C 0.197346 3.4003e-05
10:77965058 C A 0.066392 -1.8899e-05
10:77965145 C G 0.062594 -1.6525e-06
10:77968437 C T 0.360629 -2.2424e-05
10:77971481 G A 0.046741 8.7607e-06
10:77971599 C T 0.346017 -4.7932e-06
10:77972495 A C 0.087059 -3.2226e-07
10:77973314 G T 0.034644 1.3582e-05
10:77975689 A T 0.034722 1.1045e-05
10:77977791 A G 0.037384 -7.6430e-06
10:77987026 C G 0.038670 1.5002e-05
10:77991493 A G 0.371063 -3.0907e-05
10:77995412 A G 0.094110 -4.4597e-05
10:77995691 G A 0.152251 1.8395e-05
10:77998265 C T 0.041593 -1.2843e-05
10:77998443 A G 0.955337 -4.9739e-05
10:78001472 G A 0.986122 -2.0752e-06
10:78003112 T C 0.081637 1.8590e-05
10:78003383 C T 0.086267 1.3504e-05
10:78005230 T C 1.217215 -5.3345e-07
10:78008969 C T 0.033505 6.4454e-06
10:78013174 C T 0.091819 1.2840e-05
10:78022193 C T 1.971159 1.2502e-05
10:78022887 G A 0.043589 2.5081e-06
10:78024414 T C 1.257054 4.8697e-06
10:78028365 G A 1.971091 1.1170e-05
10:78030620 G A 0.020022 -1.4381e-05
10:78041194 T C 0.068279 -1.0254e-05
10:78045820 G A 0.097449 -4.7414e-06
10:78046050 G A 0.915569 7.5659e-06
10:78048589 A G 0.904003 6.0405e-06
10:78055054 A G 0.463107 -7.8147e-06
10:78055260 A G 0.072692 -2.9565e-05
10:78056079 A G 0.067510 -1.4977e-05
10:78056937 C T 1.685693 1.4623e-05
10:78059317 G A 0.086284 5.8406e-06
10:78060379 C G 1.923317 1.6123e-05
10:78060910 C A 0.021806 3.4842e-06
10:78070469 A G 0.073423 8.4402e-06
10:78071554 T C 1.923473 1.8421e-05
10:78078159 C T 1.921515 1.1510e-05
10:78079533 G A 1.924225 1.6158e-05
10:78082332 T C 0.106928 3.2876e-07
10:78082429 T C 0.077587 1.0040e-05
10:78083480 A G 0.023404 9.4898e-06
10:78084100 C G 0.095654 -3.2334e-05
10:78084636 G A 0.048022 -9.1248e-07
10:78086692 A G 0.037663 -1.7573e-05
10:78086710 G A 0.024183 7.5943e-06
10:78089664 C A 1.923677 1.5341e-05
10:78090043 G T 0.075000 1.1444e-05
10:78093756 G A 0.082894 -3.3388e-05
10:78096772 T A 1.922001 1.7532e-05
10:78097896 T G 0.205424 2.1685e-05
10:78099119 G A 0.047084 1.3117e-06
10:78100605 A G 0.034889 3.6179e-06
10:78103179 C A 0.026046 -4.4039e-06
10:78110807 G A 0.089160 4.0433e-06
10:78112552 A G 0.052344 -2.2983e-06
10:78113909 A G 0.023880 1.0055e-05
10:78114781 A C 1.922739 1.4639e-05
10:78116954 C T 0.871626 2.8397e-05
10:78118248 C G 0.047628 1.0380e-06
10:78118541 A G 0.041991 -4.5257e-06
10:78118817 C A 1.923368 1.5418e-05
10:78121681 T C 0.039207 -7.3158e-06
10:78130663 C T 1.923106 1.4127e-05
10:78131002 G C 0.059908 -1.7894e-05
10:78131037 A G 0.059752 -1.8783e-05
10:78133348 T C 0.196105 3.3557e-05
10:78140834 C T 1.921617 1.8558e-05
10:78141333 T C 0.041797 -5.5411e-06
10:78141411 C T 1.915708 9.9055e-06
10:78145431 C T 0.041502 -6.4614e-06
10:78147811 A G 0.873615 1.7963e-05
10:78148240 G T 0.044816 -7.7082e-06
10:78148961 C G 0.298168 1.1691e-05
10:78151920 G C 0.059198 -2.2587e-05
10:78154078 C T 0.028338 -1.7999e-05
10:78154428 A G 0.075479 9.4780e-06
10:78154907 G A 0.049518 -3.9246e-06
10:78155142 C T 0.060782 -1.6967e-05
10:78155282 A G 1.936964 -2.3096e-06
10:78155292 G A 0.043076 -6.4492e-06
10:78155302 C T 0.047071 -8.0300e-06
10:78157022 T C 0.894575 1.2567e-05
10:78158903 C T 0.060646 -2.2776e-05
10:78159195 A G 0.059439 -1.7172e-05
10:78160976 A G 1.940194 -3.8308e-06
10:78161871 C T 1.939935 -4.8671e-06
10:78163971 T C 0.048954 -3.6004e-06
10:78165245 C T 1.940071 -6.4218e-06
10:78167388 T C 1.863922 -8.9847e-06
10:78167651 A G 0.028943 -9.7905e-07
10:78168852 A G 0.828639 -5.9659e-06
10:78171666 G A 0.059041 2.1601e-05
10:78177534 C A 0.967345 1.1865e-05
10:78180126 G A 0.087950 2.4408e-07
10:78188994 C T 0.113398 4.5684e-06
10:78189096 T C 0.029262 1.7904e-06
10:78189194 C A 0.024353 7.7639e-06
10:78189959 T C 1.865425 -5.7274e-06
10:78192968 G C 0.087552 -3.7613e-06
10:78197272 T G 0.120670 -1.0420e-05
10:78197583 G A 0.897142 -7.4239e-06
10:78199638 G A 0.028657 -7.4541e-08
10:78200733 A G 0.193844 -1.6613e-06
10:78206317 G A 0.038646 8.6457e-06
10:78206511 A G 0.086386 1.8641e-05
10:78209506 G A 0.041818 9.9213e-06
10:78212086 A G 0.200464 -2.8339e-05
10:78212604 G A 0.059048 5.3164e-06
10:78215762 A C 0.044429 -3.0660e-06
10:78216560 G T 0.042025 5.1367e-06
10:78216814 G A 0.918187 1.9905e-05
10:78218724 A G 0.041328 8.7334e-06
10:78220283 G A 0.042148 9.6916e-06
10:78240340 C T 0.042338 9.0990e-06
10:78241632 G A 0.050185 -2.7745e-05
10:78241727 G A 0.042709 7.4773e-06
10:78247567 C A 0.041267 9.2728e-06
10:78252043 C G 0.088120 -4.0798e-06
10:78254888 C T 0.092186 -5.5121e-06
10:78266815 T C 0.153342 -5.6689e-07
10:78272487 T C 0.020579 5.1778e-06
10:78277122 G A 0.043222 -1.6759e-06
10:78277359 C A 0.094532 3.9887e-06
10:78281483 A C 0.092431 3.4779e-06
10:78283282 G C 0.091584 3.2580e-06
10:78283806 G A 0.043419 -1.2165e-05
10:78284471 G T 0.049627 -3.5435e-06
10:78288154 A G 0.020498 -3.8878e-06
10:78290576 T C 0.852111 -1.0435e-05
10:78292268 G A 0.085808 4.1521e-06
10:78292989 T C 0.770247 -1.1850e-05
10:78294102 A G 0.084112 1.0078e-05
10:78294465 G A 0.085740 5.1747e-06
10:78295260 A G 0.036286 -4.1821e-07
10:78297935 T A 0.095433 5.1289e-06
10:78297974 C T 0.093522 4.6748e-06
10:78298335 C T 0.099513 2.3615e-06
10:78299042 A G 0.090088 4.0741e-06
10:78299227 A G 1.668585 -3.0280e-05
10:78301515 C A 0.041621 -6.7478e-06
10:78303851 G A 0.081834 4.0252e-06
10:78304169 G A 0.082439 3.0395e-06
10:78305651 A T 0.044990 -9.0081e-06
10:78307224 G A 0.052704 -5.6575e-06
10:78308714 A G 0.052816 6.7829e-06
10:78310747 C G 0.044497 -6.1562e-06
10:78312221 G A 0.044925 -6.5345e-06
10:78312906 C T 0.059820 3.9298e-06
10:78315224 A G 1.003097 -5.6004e-06
10:78315334 G A 0.937776 7.7916e-06
10:78317088 T A 0.032353 2.5587e-05
10:78317419 T C 1.940605 4.3961e-06
10:78317670 G A 0.044881 -9.6196e-06
10:78317875 T C 0.045326 -9.0707e-06
10:78318572 A T 1.940201 8.8733e-06
10:78318879 C A 0.940829 6.6304e-06
10:78319657 T C 0.023013 -1.0149e-05
10:78320218 T C 0.058763 -1.0913e-05
10:78320962 C T 0.047237 -3.1996e-06
10:78321219 G C 0.047016 -2.5384e-06
10:78324698 T C 0.058001 3.7361e-06
10:78324887 A G 0.027824 1.7688e-06
10:78337069 C T 0.025543 7.5460e-06
10:78337948 A G 0.982875 8.7943e-06
10:78342272 C T 0.080895 -3.1052e-06
10:78351863 T C 0.058157 3.8132e-06
10:78359933 A C 0.926540 9.3530e-06
10:78374530 G T 0.108924 -7.5375e-06
10:78382400 C T 0.072736 7.2319e-06
10:78384397 C T 1.787511 -2.1488e-05
10:78385726 C T 0.049100 -2.6550e-06
10:78388278 A G 0.072328 2.8202e-06
10:78392318 G A 0.985690 1.0585e-05
10:78393263 A G 0.028395 5.0983e-06
10:78394415 A G 0.046377 1.1100e-06
10:78397278 C T 0.072467 3.6313e-06
10:78397615 G T 0.071828 5.3517e-06
10:78400793 G A 0.043586 -9.8369e-06
10:78400887 C A 0.070506 3.8800e-06
10:78408301 A T 0.071301 9.8693e-06
10:78408895 T A 0.072304 1.8631e-06
10:78410721 A G 0.053819 -2.0531e-05
10:78411669 G C 0.071825 5.3111e-06
10:78411685 G C 0.069662 8.9753e-06
10:78412374 T C 0.070591 3.9448e-06
10:78414086 C A 0.072141 3.4612e-06
10:78415533 G A 0.039203 1.3982e-06
10:78430593 A G 0.038649 1.3726e-06
10:78431390 C A 0.033145 2.6064e-06
10:78433248 T G 0.074395 5.0618e-06
10:78444388 T C 0.073963 3.1161e-06
10:78453534 C A 0.200739 1.2306e-05
10:78457855 T C 0.039013 2.6490e-06
10:78459769 C G 0.073973 2.6975e-06
10:78461516 C T 0.038663 1.8638e-06
10:78469114 T C 0.079389 -6.5419e-06
10:78483807 T C 0.048420 2.4095e-08
10:78486276 C T 0.050542 -8.1880e-06
10:78492836 C T 1.820109 -2.1903e-05
10:78492875 T C 0.074082 4.1563e-06
10:78494027 T A 0.079195 -6.7612e-06
10:78497752 T C 0.075238 3.6258e-06
10:78500698 T C 0.077169 1.7627e-06
10:78501459 C T 0.095722 8.6297e-06
10:78502068 C A 0.369265 -6.2223e-06
10:78515984 A G 0.084594 -2.4027e-06
10:78518106 A G 0.035521 -1.0751e-05
10:78518564 T C 0.049172 -2.0867e-06
10:78524452 T C 0.074225 5.1581e-06
10:78524982 C T 0.075813 5.2728e-06
10:78525525 A G 0.870620 4.9905e-06
10:78526788 A G 0.154192 -2.5350e-06
10:78533060 T C 0.170759 2.0146e-05
10:78534607 C T 0.074096 2.5449e-06
10:78545245 G T 0.071406 -1.0172e-05
10:78555715 C A 0.182094 2.9149e-05
10:78558048 C T 0.946902 6.6775e-06
10:78558254 T C 0.025947 1.9993e-06
10:78559322 A G 0.049977 -7.6055e-07
10:78560559 G C 0.079131 -2.2294e-06
10:78567649 C T 0.075092 5.4202e-06
10:78568931 C T 0.087165 -6.2245e-06
10:78569681 A G 0.073919 1.7572e-06
10:78573615 G A 0.083853 -4.9759e-07
10:78584834 G A 0.070121 1.8910e-06
10:78585391 T C 0.084999 2.0436e-06
10:78585471 C T 0.085162 1.4634e-06
10:78586333 G T 0.074031 -5.3394e-08
10:78587227 A G 0.866795 -7.7093e-06
10:78587870 C G 0.084798 1.3418e-05
10:78587890 C A 0.084992 1.2567e-05
10:78594287 T C 0.082221 1.8247e-05
10:78594755 A G 0.076792 -7.7365e-06
10:78596180 A C 0.044942 6.0494e-06
10:78596385 T C 0.022663 -1.4095e-05
10:78605316 C T 0.181428 1.3538e-05
10:78616366 T C 0.077734 1.1314e-05
10:78618286 A T 0.079202 1.5040e-05
10:78625099 A G 0.044364 4.3800e-06
10:78626446 G A 0.025757 -1.3857e-05
10:78626636 T G 0.076839 8.2666e-06
10:78629107 A G 1.089184 1.0275e-05
10:78629890 A G 0.153417 -1.5641e-05
10:78630609 A G 0.037347 3.3014e-06
10:78636112 C T 0.077557 9.5629e-06
10:78639748 C G 0.076493 6.1508e-06
10:78639908 C A 0.081820 8.2665e-06
10:78642141 G A 0.085495 1.2757e-05
10:78642377 C T 0.036796 2.8373e-06
10:78643589 T G 0.075700 7.7609e-06
10:78644015 T C 0.087885 7.1913e-06
10:78646536 T G 0.406238 -1.4809e-05
10:78650261 C T 1.402328 -2.3982e-05
10:78657175 G A 1.433515 -7.4386e-06
10:78662322 T C 0.059708 4.7840e-06
10:78666831 T C 0.074041 -1.3651e-05
10:78670661 A G 0.327648 4.0120e-06
10:78670913 C G 0.880629 7.3748e-06
10:78671612 G C 0.275277 -1.9367e-05
10:78671629 G A 1.663727 -3.2281e-06
10:78672265 C T 0.036545 -3.7617e-05
10:78675188 G A 0.045228 1.1189e-05
10:78687104 A G 0.074001 4.2113e-05
10:78691541 T C 1.665151 -5.9243e-05
10:78694247 A C 0.137730 7.1981e-06
10:78694309 G A 1.413306 -8.0345e-06
10:78694497 C T 0.070067 -7.7428e-06
10:78694561 G A 0.135901 3.1299e-05
10:78695177 C T 0.084319 -3.0564e-05
10:78695467 G A 0.994360 -6.7367e-06
10:78698256 T C 0.032733 -3.8946e-05
10:78702651 C T 0.114540 2.5024e-07
10:78703602 A G 0.229077 1.9019e-05
10:78706536 C T 0.030163 -2.9803e-05
10:78709083 A G 0.026716 5.1333e-06
10:78713090 G A 0.512605 -1.2238e-05
10:78713115 T C 1.342413 2.3213e-05
10:78713124 A G 0.024387 -1.4562e-06
10:78719095 A G 0.050005 1.0279e-05
10:78719425 A G 0.036616 -1.2862e-05
10:78725763 A G 0.045265 -1.4905e-05
10:78727604 C T 0.118851 1.7611e-06
10:78727967 C T 0.860427 -1.8625e-05
10:78734472 C T 0.071410 9.8851e-07
10:78734666 G A 0.466581 -3.5551e-05
10:78739560 C T 1.640625 -1.7871e-05
10:78741306 A G 1.630276 -1.4879e-05
10:78746221 C T 0.119677 -3.8562e-05
10:78748010 G C 0.066025 -1.7019e-05
10:78751757 T C 0.911203 5.6832e-05
10:78757032 G A 1.977099 -1.8532e-05
10:78760489 A G 0.033879 -7.4790e-06
10:78760831 T C 0.043742 1.2492e-05
10:78761885 T C 0.059385 1.8467e-06
10:78765645 C A 0.944862 5.7265e-05
10:78768357 A G 0.058110 2.1172e-05
10:78780491 G A 0.566492 -2.3183e-05
10:78782794 T C 0.066800 -2.7450e-05
10:78782876 C T 1.574873 -3.4281e-06
10:78798659 A G 0.060303 8.9487e-06
10:78825848 T C 0.116386 2.5474e-05
10:78831603 G A 0.515716 1.8028e-05
10:78838700 T C 0.080280 -1.1813e-05
10:78841365 A G 0.168951 3.0105e-05
10:78845149 A G 0.185219 -2.1552e-05
10:78850746 A G 0.131033 -9.8633e-06
10:78853078 C T 1.028259 -2.6049e-05
10:78860791 T C 0.156711 -1.0350e-05
10:78880943 G A 0.750229 -2.9843e-05
10:78892469 G A 0.048940 -3.2809e-06
10:78900940 C T 0.714286 4.5672e-06
10:78901563 T C 0.947514 -9.9996e-06
10:78903300 A G 0.051708 2.1618e-05
10:78905738 A G 1.652341 -1.3325e-05
10:78915443 A C 0.267318 1.2879e-05
10:78916112 A G 1.704402 -9.5208e-06
10:78921447 A G 0.642060 1.0943e-05
10:78923488 C T 0.529369 -2.4675e-05
10:78926083 G A 0.174805 4.4831e-05
10:78929448 G A 0.060034 1.3780e-05
10:78929610 G T 0.309999 1.0752e-05
10:78931855 G A 0.642815 -2.7035e-06
10:78933522 G T 0.287441 -2.5981e-05
10:78935003 T C 0.147607 3.1582e-06
10:78936289 T C 0.019913 -7.8498e-06
10:78942889 C T 0.068676 1.6642e-05
10:78944590 A G 0.705528 1.4591e-05
10:78944763 A G 0.050586 2.7348e-05
10:78947507 A C 0.059062 2.7121e-05
10:78948476 C T 0.075476 -2.2986e-05
10:78950481 C T 0.189023 -2.0613e-05
10:78960837 C T 0.074225 -1.4531e-05
10:78962910 T C 0.137009 9.6991e-06
10:78987183 T C 1.390728 1.8224e-05
10:78991347 C T 0.025094 -7.5746e-06
10:78996285 G A 0.579901 2.7899e-05
10:79011665 T C 0.415873 1.1318e-05
10:79020821 C T 0.207651 6.3287e-06
10:79027941 A G 0.196554 1.8640e-06
10:79028171 C T 0.137540 -2.9046e-05
10:79030840 C T 0.022847 -1.4796e-05
10:79041127 G T 0.487535 -2.4453e-05
10:79048440 C T 0.038761 1.1379e-05
10:79050962 T C 0.040784 -2.7493e-05
10:79053931 A G 0.113945 -2.8895e-05
10:79065329 A G 1.169270 1.0479e-05
10:79072520 C T 1.651447 -4.1414e-06
10:79073350 C G 0.067857 3.9740e-06
10:79075515 A G 0.035644 -1.1873e-05
10:79076862 T C 0.306977 -4.9669e-06
10:79077171 A G 0.026189 -2.1716e-05
10:79083609 C T 0.322902 1.3224e-05
10:79101769 G A 0.046095 -1.4500e-05
10:79102504 T G 0.035450 -6.2663e-06
10:79112013 C T 0.027467 2.9264e-06
10:79114690 C T 0.724319 2.4050e-05
10:79116778 A G 0.438992 -3.4326e-06
10:79126260 C T 0.060585 2.1523e-05
10:79129658 C T 0.023347 -7.0762e-06
10:79133607 T C 0.132994 -3.4963e-05
10:79133798 C T 0.141626 1.5734e-06
10:79136886 T G 0.053989 -2.1934e-07
10:79146203 G A 0.164769 -2.7024e-05
10:79146588 C T 0.077914 1.3920e-05
10:79149300 A G 0.035936 -3.4174e-06
10:79152544 C A 0.118773 4.1852e-07
10:79165214 A G 1.358712 -1.0457e-05
10:79172443 A G 0.030680 -5.2724e-06
10:79172949 G A 0.045663 3.0976e-06
10:79173439 A G 0.271204 -7.2635e-06
10:79173769 G A 1.086553 -4.6665e-06
10:79175664 A G 0.090507 -1.0961e-05
10:79176278 C T 0.135078 4.5377e-06
10:79176988 G A 0.104004 3.1613e-05
10:79177926 A G 0.030534 -1.5352e-05
10:79180099 T C 0.204625 -1.2672e-05
10:79182034 C T 0.799155 -5.3690e-05
10:79183038 G C 0.143976 -3.3227e-05
10:79187092 A C 0.605080 5.0342e-05
10:79188806 C T 0.155668 -2.2190e-05
10:79190923 A G 0.146172 -2.8310e-05
10:79194348 T G 1.700581 -1.9822e-05
10:79195360 T C 0.249999 -1.4968e-05
10:79200117 G A 0.336559 4.7151e-06
10:79204260 T C 0.046326 1.0670e-06
10:79208056 C A 0.163844 4.5308e-06
10:79210957 A C 0.134103 1.3198e-05
10:79211069 A G 0.097748 -3.5642e-05
10:79211454 C T 1.349662 1.5365e-05
10:79212639 G A 0.224099 -6.3386e-06
10:79215962 C T 0.028684 -1.7638e-06
10:79216423 C A 0.254925 -1.1749e-05
10:79216839 G A 0.763043 -3.7622e-06
10:79220547 T C 0.020406 1.5689e-05
10:79226248 G A 0.819143 -1.5389e-05
10:79226566 G C 0.032472 -6.3003e-06
10:79229830 T C 0.087386 5.1873e-06
10:79231602 C T 0.427038 -5.7857e-06
10:79232612 C G 0.231229 1.4315e-05
10:79233964 A G 0.046380 9.0762e-06
10:79237895 A G 1.575369 -2.4420e-06
10:79242093 G A 1.911730 -5.3204e-06
10:79243502 T G 1.024832 -6.6908e-06
10:79247942 T C 0.433817 2.0566e-05
10:79249804 C T 0.129710 8.6140e-06
10:79253158 C T 0.043188 4.2659e-05
10:79261699 C G 0.120629 -2.7198e-05
10:79267036 C G 0.058960 2.1908e-05
10:79270781 G A 0.286547 -1.5316e-05
10:79274316 C A 0.992646 1.1878e-05
10:79283170 C A 0.999969 4.8842e-06
10:79284228 G T 0.031887 1.6066e-05
10:79293197 C T 0.057960 -8.6724e-06
10:79295028 T C 0.159945 2.3731e-05
10:79301234 C A 0.046326 8.7898e-07
10:79314982 T C 0.060554 4.8397e-06
10:79322453 C A 1.574856 -1.3365e-05
10:79338239 C T 0.797204 -2.1225e-05
10:79356494 C T 0.118875 -9.8314e-06
10:79361795 C G 0.059167 -1.0105e-05
10:79362803 T C 0.214804 -5.0525e-07
10:79366706 T C 0.545162 -3.0418e-05
10:79371332 A G 0.424189 3.1442e-05
10:79374029 A C 0.099251 -2.4517e-05
10:79375541 A G 0.071342 -1.4281e-05
10:79378014 T C 0.993105 5.5566e-06
10:79381035 C T 0.076516 6.5575e-06
10:79390946 C T 0.441219 5.0211e-05
10:79393454 A G 0.091380 1.1505e-06
10:79395032 T C 1.020464 4.7482e-05
10:79399149 A G 1.435048 -1.8312e-06
10:79399946 C T 0.357148 -4.8642e-05
10:79400114 T C 0.042851 -4.9313e-06
10:79405749 T C 0.078617 2.1697e-05
10:79421294 C T 0.053904 -3.2841e-05
10:79424541 G C 0.051623 4.3575e-05
10:79425263 T C 0.041791 5.8669e-06
10:79428620 T G 0.022153 3.9901e-06
10:79432199 A G 0.922566 -1.3639e-05
10:79441713 C T 0.236947 8.6529e-06
10:79444753 G A 0.376724 -3.9750e-05
10:79445932 T G 0.044487 3.4154e-05
10:79453162 C T 0.313137 -4.0137e-05
10:79454240 A G 0.041294 1.1756e-05
10:79454968 C T 0.052231 1.1608e-06
10:79464056 G A 1.354030 -2.8850e-05
10:79474751 G A 0.196132 -2.7417e-05
10:79475321 T C 0.033339 -2.4446e-06
10:79475993 T G 0.112643 -6.3856e-05
10:79494272 A G 0.020491 -1.6951e-06
10:79494701 G A 0.053013 -9.8343e-06
10:79505640 A G 0.031734 2.5465e-06
10:79508623 G A 0.033927 1.5832e-06
10:79509246 C T 0.103888 7.7967e-06
10:79509647 G T 0.150561 -2.4393e-05
10:79526393 C T 0.097055 6.9692e-06
10:79526496 G A 0.049841 -1.3871e-05
10:79531827 A G 0.094705 1.3902e-05
10:79538774 A G 0.029351 9.6854e-06
10:79548981 G A 1.875645 2.6862e-05
10:79557402 A G 0.181105 -6.5309e-06
10:79566407 C T 0.685221 1.6824e-05
10:79573249 T C 0.065229 -2.2974e-05
10:79576933 A G 0.043202 -1.6292e-05
10:79579047 G A 1.310281 1.5175e-05
10:79579222 A G 0.578524 9.1428e-06
10:79580976 A G 0.036497 -6.2118e-06
10:79590510 G C 0.037439 1.0683e-05
10:79603653 C T 0.039560 1.9812e-06
10:79612590 T C 0.023493 3.0533e-06
10:79616605 C T 1.781612 4.2977e-06
10:79621340 G A 0.189798 -8.7019e-06
10:79637685 A G 0.057702 -2.4184e-05
10:79644059 G C 0.102692 1.3648e-05
10:79646969 A G 0.173969 1.3153e-05
10:79649473 C T 0.254912 -6.0649e-06
10:79662100 T C 0.120959 1.7324e-05
10:79662213 C T 0.691962 1.2845e-05
10:79664242 T C 0.045762 -2.2209e-05
10:79666204 C T 0.022299 -1.5986e-06
10:79667234 A G 0.069598 8.5434e-06
10:79681130 A C 0.239752 -1.2080e-05
10:79682918 T C 0.499063 2.2189e-06
10:79687701 G T 0.042637 -1.5014e-05
10:79699678 A G 0.107268 1.4379e-05
10:79704541 G A 0.040305 -7.7447e-06
10:79708718 G A 1.182866 1.1697e-05
10:79710529 C A 0.712188 1.7421e-06
10:79712902 C T 0.044891 -1.8653e-05
10:79713315 T C 0.184012 -3.6341e-06
10:79719958 T G 0.356070 5.2191e-07
10:79722829 T C 0.117821 -1.7297e-05
10:79727624 A G 0.039118 -5.1363e-06
10:79731359 G A 1.947469 -2.1982e-05
10:79735271 C T 0.385281 -1.4735e-06
10:79735374 T C 0.048332 1.4796e-05
10:79743348 A G 0.056689 -1.5594e-05
10:79744817 C T 0.052395 -5.4693e-06
10:79746018 C T 0.072107 9.9770e-06
10:79753846 T C 0.109403 -3.0529e-05
10:79761455 T G 0.037034 -1.0081e-05
10:79765473 T C 0.054037 2.3335e-06
10:79769867 A G 0.098330 3.6487e-05
10:79779150 A G 0.965951 4.9507e-05
10:79788630 C T 0.051942 1.5554e-05
10:79794711 C T 0.020069 -1.5529e-06
10:79801989 G C 0.107142 7.0305e-06
10:79809007 G T 0.050011 2.3385e-05
10:79813694 A G 0.160693 1.8981e-05
10:79819649 C A 0.021089 -7.1184e-06
10:79826989 T C 0.065314 -3.7376e-06
10:79828919 A G 0.088338 -1.0293e-05
10:79830829 T G 0.156898 -9.7519e-06
10:79838770 T C 1.220553 2.9753e-05
10:79841434 C T 0.075143 1.1759e-05
10:79841544 T G 0.032050 3.7992e-06
10:79870432 G C 0.092292 -6.3847e-06
10:79870635 G C 0.038173 -9.3353e-06
10:79902920 C G 0.121309 5.0399e-05
10:79907272 G T 0.032118 -2.7435e-05
10:79909824 G T 0.037160 1.0236e-05
10:79910657 A G 0.046054 2.0642e-05
10:79911405 G A 0.165140 -1.5410e-05
10:79911863 A G 0.155872 3.0450e-05
10:79914330 G T 0.106690 -1.8968e-05
10:79919556 C T 0.314399 -5.5941e-05
10:79926730 G T 0.467394 -1.7695e-08
10:79937162 C G 0.059290 2.7292e-05
10:79939230 C T 0.028762 2.4123e-06
10:79940283 A C 0.314803 -3.8508e-05
10:79948722 A C 1.249323 1.8367e-05
10:79956642 A G 0.408835 -2.7226e-06
10:79956706 T C 0.032975 9.2653e-06
10:79958541 T C 0.052813 -2.1684e-06
10:79959893 G A 0.387899 7.9160e-06
10:79960453 G T 0.397341 -5.7638e-06
10:79961839 G A 0.117525 2.4053e-05
10:79962525 A G 0.109223 -3.8427e-06
10:79963930 G A 0.621760 -1.4942e-05
10:79966153 C A 0.131672 -3.3772e-05
10:79968879 T C 0.023816 1.9711e-06
10:79970039 T C 0.022578 -1.1522e-05
10:79975194 C T 0.353595 2.7976e-06
10:79975374 T C 0.049852 -1.0593e-05
10:79978444 T C 0.723907 7.1413e-06
10:79979872 C G 1.811616 -6.1655e-06
10:79980813 T G 1.415727 6.2067e-06
10:79983429 A C 1.936230 -3.8086e-05
10:79985673 C T 1.678309 5.9524e-06
10:79988575 T C 0.061309 1.6107e-05
10:79991723 T C 0.066412 5.2491e-05
10:80005591 A G 0.764929 -8.1452e-06
10:80007756 G A 0.066082 -1.8306e-05
10:80016531 T G 0.433399 7.2507e-06
10:80017045 C T 0.719637 -2.0635e-05
10:80018356 C T 0.070846 9.8845e-05
10:80019695 T C 0.067374 -4.7466e-06
10:80020890 C T 0.134854 -1.6903e-05
10:80020960 A C 0.105208 4.6753e-05
10:80021643 C T 1.486617 -1.0679e-07
10:80021768 C T 0.582481 -3.6866e-05
10:80021842 A G 0.124298 1.6619e-05
10:80022229 A G 0.253912 3.1470e-05
10:80028407 A C 0.947340 -5.0786e-06
10:80031020 C T 0.181071 -1.8027e-05
10:80031989 T C 0.042386 6.2660e-06
10:80032775 T C 0.029058 1.7697e-06
10:80034012 A C 0.089194 1.0527e-06
10:80037596 T C 0.412551 8.8099e-06
10:80037739 T C 0.022153 2.0849e-06
10:80037743 G A 0.574737 1.4683e-05
10:80038883 T G 0.106618 -3.5760e-05
10:80040928 T C 0.431519 2.6226e-05
10:80041351 G A 0.738965 -1.7257e-05
10:80042563 G A 0.989396 -3.3685e-05
10:80043418 C A 1.465222 -2.7941e-05
10:80043452 T C 0.586820 -1.8032e-05
10:80045010 G A 1.017971 4.8120e-06
10:80047418 T C 0.146961 1.7050e-05
10:80048092 G A 0.483904 8.3412e-06
10:80051486 C A 1.448841 -2.6582e-06
10:80059372 T C 0.752891 4.6326e-05
10:80061460 A G 0.540725 1.2873e-05
10:80064589 C T 1.900667 -2.0672e-05
10:80065234 G C 0.697613 -5.7095e-05
10:80066396 A G 1.479344 -9.3172e-06
10:80066703 A G 0.045840 2.5315e-05
10:80067276 G A 0.123696 -2.2261e-05
10:80075655 A C 0.257438 -1.6497e-05
10:80080866 T C 0.164721 -1.9559e-05
10:80091245 C A 0.069775 9.4140e-06
10:80091338 C T 0.315629 9.4661e-07
10:80091567 T C 0.158629 1.3021e-05
10:80100861 C T 1.548225 8.1942e-06
10:80108264 C T 0.332169 1.9407e-05
10:80110533 C T 0.110239 5.4169e-06
10:80118146 A G 0.120432 3.6592e-06
10:80120669 T C 0.062414 1.6218e-05
10:80121183 C T 0.027097 2.5864e-05
10:80127047 A G 0.025641 2.4024e-06
10:80127831 T C 0.043310 -2.7107e-06
10:80128013 T C 0.066790 9.9733e-06
10:80130592 C T 0.944998 5.0667e-06
10:80132446 T C 0.084370 -1.2463e-05
10:80133149 T C 0.035875 -3.9611e-06
10:80146440 G A 0.099101 2.4735e-06
10:80147533 G A 0.232833 2.2788e-05
10:80152032 T C 0.022401 3.3251e-06
10:80154050 T C 0.098313 3.1058e-05
10:80155267 T C 0.023112 -3.2216e-06
10:80165195 T C 0.210595 -1.2336e-05
10:80169609 T G 0.050793 -3.8536e-06
10:80171070 A G 0.195803 1.1953e-05
10:80185475 A G 0.224069 7.7672e-06
10:80187705 A G 0.291572 1.0541e-05
10:80192718 T C 0.059595 -2.5314e-05
10:80204946 G A 0.026825 2.9616e-06
10:80206689 A C 0.985425 2.9905e-05
10:80206903 A G 0.304437 3.7790e-05
10:80206960 C T 0.043096 -2.8468e-05
10:80215829 A G 0.212706 -9.2901e-06
10:80217168 C T 0.338497 7.6844e-06
10:80219244 T C 0.035093 4.8453e-06
10:80222674 A G 1.058814 1.5265e-05
10:80222882 C T 0.540915 2.7394e-05
10:80225164 T C 0.789585 4.7327e-05
10:80227321 A G 0.881322 7.8130e-06
10:80233646 A G 1.669139 -3.5444e-06
10:80235805 G C 0.316007 5.5722e-06
10:80237465 A G 0.172293 2.9664e-05
10:80240584 T C 0.103093 4.6815e-06
10:80241816 T C 0.023459 -1.8788e-05
10:80252389 G A 0.051776 1.7304e-05
10:80253359 A G 0.045258 -2.9436e-05
10:80258089 A C 0.358844 7.6614e-06
10:80258357 G A 0.094508 -3.7926e-05
10:80260416 T C 0.251947 3.0624e-06
10:80263372 T C 0.060112 -7.8546e-07
10:80268176 T C 0.282454 -3.7800e-05
10:80270069 A G 0.181765 -1.7950e-06
10:80290002 A G 0.052391 -3.6111e-05
10:80296708 T C 1.234306 -2.3087e-05
10:80299252 T C 0.023479 8.0564e-06
10:80309002 A G 0.020256 1.1430e-05
10:80309456 T C 0.098673 1.7222e-05
10:80310059 C T 0.091945 -2.0428e-05
10:80315692 A G 0.053517 8.5326e-06
10:80318735 A G 0.056910 -1.0230e-05
10:80320824 A G 0.094937 4.5533e-06
10:80320921 A G 1.902609 -1.7825e-06
10:80334927 A G 0.053840 1.9866e-06
10:80338173 T C 0.638568 -6.9336e-05
10:80340502 C A 0.161053 3.0885e-06
10:80342809 G A 0.058106 1.0000e-06
10:80347538 A G 0.263996 -5.8111e-06
10:80356860 C T 1.763491 -2.0467e-05
10:80357287 A G 0.032553 1.0291e-05
10:80359407 A G 0.056447 1.1328e-05
10:80361276 A G 0.039003 7.8177e-06
10:80364983 G C 0.212455 -1.4585e-05
10:80375227 A G 0.024186 9.9865e-06
10:80380206 A G 0.056206 -4.6699e-06
10:80380967 C T 0.152822 -1.4047e-05
10:80383574 A G 0.352113 -2.3607e-05
10:80384539 A G 0.077203 1.7326e-05
10:80388374 T C 0.794114 -6.0397e-05
10:80389704 T C 1.331942 -1.8673e-05
10:80399427 C A 0.124060 7.5566e-06
10:80400607 T C 0.139971 9.6816e-06
10:80401369 T G 0.077060 1.3428e-05
10:80409066 T C 0.064437 -5.6910e-05
10:80409983 G T 0.099305 -1.9060e-05
10:80413296 G T 1.393193 -1.6625e-05
10:80421520 C T 1.605209 -1.7762e-05
10:80421876 C T 0.342454 -2.9000e-05
10:80433321 G T 0.075972 7.0115e-06
10:80434533 A G 0.641890 -1.1749e-05
10:80435638 A G 1.536992 -3.3007e-05
10:80446672 T G 0.056889 4.7690e-06
10:80446998 C A 0.436337 -3.0653e-05
10:80450012 A G 0.037728 5.7618e-06
10:80453448 C A 1.533252 -2.1475e-05
10:80461288 A T 0.046795 -8.8817e-06
10:80462713 T C 0.242275 2.0249e-05
10:80462841 A G 1.192835 1.3562e-05
10:80465353 A C 0.080749 -1.0631e-05
10:80465903 C T 1.822852 -2.1213e-05
10:80466939 G T 0.124325 2.3227e-05
10:80469289 T C 0.041046 1.7114e-05
10:80476144 C T 1.725801 -1.5452e-05
10:80483145 T A 0.025325 1.3960e-05
10:80487293 T G 0.555616 8.5739e-06
10:80494262 T G 0.484658 3.3433e-06
10:80495770 C T 0.147501 -1.0255e-05
10:80496476 G T 0.663037 -2.4244e-06
10:80496509 T C 0.030751 9.4032e-06
10:80497954 T C 0.045364 9.1884e-06
10:80502208 A C 0.398633 -9.9640e-06
10:80504823 A G 0.029929 1.6887e-05
10:80506220 A C 0.080804 -1.8747e-05
10:80507096 C A 1.216609 4.2292e-05
10:80507797 G A 1.847549 1.6287e-05
10:80508724 G A 0.025050 1.6815e-05
10:80513349 G A 0.258189 4.4328e-05
10:80514342 G T 0.038806 -1.8142e-05
10:80515567 G A 0.025560 3.5746e-06
10:80519302 G C 0.114866 -1.7078e-05
10:80527255 T G 0.241887 3.4914e-05
10:80528323 T C 0.065351 1.9756e-05
10:80529774 G A 1.865636 9.7492e-06
10:80532268 A G 0.068761 -5.3374e-06
10:80534575 A C 0.166044 1.8775e-05
10:80538425 T C 0.518895 -1.5371e-05
10:80539313 A G 0.325754 1.0054e-05
10:80543249 T C 0.640765 -6.2120e-06
10:80545382 G A 0.177539 1.9404e-05
10:80551916 T C 0.407010 -2.1935e-05
10:80553820 A G 0.237930 -1.3300e-06
10:80561659 T G 0.074446 -1.6870e-05
10:80564143 C A 0.709954 -1.6208e-05
10:80565886 G A 1.585154 7.0293e-06
10:80570048 C G 0.129530 -3.8761e-05
10:80573645 A C 0.090252 7.0155e-06
10:80576509 A G 0.143394 1.1869e-05
10:80577015 C T 0.044028 1.0266e-06
10:80583089 G A 0.296723 -7.7691e-06
10:80590491 A C 0.048740 1.4482e-05
10:80604998 G A 0.822845 7.8142e-05
10:80605043 C A 0.431165 -2.3496e-05
10:80612664 T C 1.228152 -1.5109e-05
10:80613130 C G 0.194504 -5.2432e-06
10:80616150 C T 0.270099 -1.5889e-05
10:80616682 C T 0.174941 -1.5492e-05
10:80618993 A G 0.039499 -7.6573e-06
10:80630666 G A 0.062217 3.2885e-06
10:80631226 G A 0.531746 -1.3820e-05
10:80631661 G A 0.048339 -8.9734e-06
10:80634424 C A 0.099669 -6.0250e-06
10:80639162 A G 0.041556 9.5684e-06
10:80641807 A C 0.261385 -1.6306e-06
10:80649622 T C 0.165979 -2.5164e-05
10:80652196 A G 0.040811 1.0145e-05
10:80657359 T G 0.469070 -6.9226e-06
10:80662803 A G 0.031428 1.2957e-05
10:80666551 T C 0.321868 1.1073e-05
10:80667478 C T 0.395352 -4.2593e-06
10:80671082 T C 0.067038 1.6932e-05
10:80672695 T C 1.439464 6.6369e-07
10:80677017 C T 0.354744 1.5708e-05
10:80678708 G A 0.197013 1.7334e-05
10:80681603 T C 0.055247 2.5910e-05
10:80685477 C T 0.159754 8.7352e-06
10:80688574 G T 0.052466 4.5410e-05
10:80689416 G A 0.105027 5.9470e-07
10:80690667 C G 0.099424 2.5350e-07
10:80694496 A G 0.601656 -6.2869e-06
10:80696350 G A 0.064529 -3.2010e-06
10:80697129 A G 0.034161 -4.1259e-06
10:80699184 T C 0.032948 -4.3753e-06
10:80699243 T C 0.125821 -1.8368e-05
10:80700784 T G 0.044364 -1.2444e-05
10:80702012 A G 0.075918 -1.4063e-05
10:80703091 G T 0.058089 6.0149e-07
10:80710535 C A 0.781551 2.3497e-05
10:80710878 A G 0.062261 8.3537e-06
10:80711682 A G 0.021473 1.6439e-05
10:80713494 T G 0.057681 1.4620e-05
10:80713695 A G 0.029232 -1.2461e-06
10:80720337 T C 0.027420 1.6907e-05
10:80727961 G A 0.069431 -1.1876e-05
10:80736089 C A 0.376517 1.2048e-05
10:80740543 C T 0.254806 -6.1131e-06
10:80741970 T G 0.066851 -2.7328e-07
10:80744388 A G 0.069353 3.2906e-06
10:80753603 G T 0.297002 1.0186e-05
10:80757585 C T 0.094739 5.7444e-06
10:80759722 T C 0.054407 2.0393e-05
10:80760441 A G 0.042916 -1.0259e-05
10:80766007 A G 0.952987 1.2779e-05
10:80766357 C T 0.065365 1.7690e-05
10:80773851 T C 0.166466 -2.5429e-05
10:80774636 T C 0.049036 5.8556e-06
10:80783166 C T 1.187259 -1.0281e-05
10:80795378 G A 1.905111 4.0615e-06
10:80797963 T C 0.053343 7.2630e-06
10:80799320 G A 0.276025 -3.6481e-06
10:80801135 T C 0.145635 7.0346e-06
10:80805016 C T 0.482751 1.1149e-05
10:80807633 A C 0.247306 -6.7145e-06
10:80808667 T C 1.418569 4.0662e-06
10:80816185 G A 0.026655 -1.2151e-05
10:80818679 G A 0.026692 -1.6138e-06
10:80819132 G A 1.143867 3.3122e-06
10:80821208 C A 1.657488 4.5901e-07
10:80825867 A G 0.498043 1.3749e-05
10:80825897 A G 0.089395 -5.5447e-06
10:80827506 G T 0.145900 1.3203e-05
10:80829483 T G 0.063699 -3.1012e-06
10:80829654 G T 0.109899 -8.6347e-06
10:80832067 C A 0.232085 1.4996e-05
10:80833662 A G 0.880809 2.3315e-05
10:80835868 A G 1.128326 -8.3763e-06
10:80836314 T C 0.133392 4.3701e-06
10:80837325 C A 0.124892 -1.7476e-05
10:80841148 C T 1.195439 -9.9329e-06
10:80846655 C T 0.336684 8.8394e-06
10:80849470 T C 0.027726 7.7750e-06
10:80850455 T C 0.089351 1.4061e-05
10:80853407 A C 0.636467 -1.8945e-05
10:80854938 A G 0.046914 -2.6062e-05
10:80857533 T C 0.367701 1.3169e-05
10:80859755 G A 0.359181 1.1381e-05
10:80861077 C T 1.411263 -1.7117e-05
10:80863738 A G 0.555878 -2.7522e-05
10:80866164 G A 1.782785 -3.6064e-05
10:80866496 A G 0.901623 -5.0638e-05
10:80870324 C G 1.207308 -2.7929e-06
10:80870818 T C 0.040998 -2.1429e-05
10:80873242 T C 0.778223 3.7644e-06
10:80873608 G A 0.451704 9.4408e-06
10:80873647 T C 0.444013 -5.6584e-07
10:80876651 A G 0.026046 -1.3015e-05
10:80877090 T C 1.737795 9.1012e-06
10:80880118 G A 0.196302 -3.3465e-05
10:80880900 A C 0.142476 -1.2678e-06
10:80881987 C G 0.752354 -9.4342e-06
10:80883311 C T 0.383714 -1.0299e-05
10:80885231 G A 0.047734 -2.6743e-05
10:80886412 G A 0.085628 9.6390e-07
10:80890674 C T 0.316156 -2.1008e-05
10:80892882 T C 0.484638 -1.2198e-05
10:80893154 T C 0.085727 2.5727e-05
10:80894341 T C 0.087627 9.6267e-06
10:80896251 T C 0.076489 -4.1887e-06
10:80898721 T C 0.077013 -1.7570e-05
10:80898969 T G 1.010043 -6.7347e-05
10:80899659 T C 0.058375 -1.4665e-05
10:80901024 A G 0.043739 2.2045e-05
10:80903475 G A 0.046853 -2.4819e-05
10:80905837 T C 0.046292 6.0147e-06
10:80919676 T C 0.187422 2.2212e-06
10:80920370 G A 0.232371 5.1535e-06
10:80923862 A C 0.866367 3.6983e-06
10:80924404 T C 0.845903 1.0719e-05
10:80927961 C T 0.489880 2.4523e-06
10:80929130 A G 1.647197 6.5602e-06
10:80930439 C T 1.597379 4.4819e-06
10:80932959 T C 0.040842 1.5177e-06
10:80940611 G C 0.396565 -2.4548e-05
10:80942631 G A 0.922365 -3.1085e-06
10:80942901 T G 0.048141 2.3202e-05
10:80945005 T C 0.081898 -3.0267e-06
10:80948593 G A 0.829312 1.7971e-06
10:80955067 T C 0.906954 1.4539e-05
10:80959657 A G 0.037323 -9.1656e-06
10:80967121 T C 0.258822 -4.6877e-05
10:80968658 A C 0.130193 1.9994e-06
10:80973926 A G 0.348478 3.7518e-05
10:80977749 G A 0.193076 9.7632e-06
10:80983786 A C 0.988777 -1.9145e-06
10:81001175 G A 0.177879 3.4608e-05
10:81004815 A C 0.079195 -1.0922e-05
10:81006391 T C 0.119834 4.5213e-05
10:81010850 G T 1.296478 9.8033e-07
10:81011135 C A 0.042471 -2.0414e-06
10:81011673 A G 0.162760 4.1295e-05
10:81015896 T C 0.786862 1.7247e-05
10:81016882 A G 0.035018 7.7134e-06
10:81020402 G T 0.663965 2.7385e-05
10:81021543 G A 0.575162 2.3563e-06
10:81023144 A G 0.200287 -1.8516e-06
10:81023598 T C 0.111511 4.7354e-05
10:81026095 T C 0.032917 -7.1694e-06
10:81028250 G C 0.035953 6.8863e-05
10:81029600 T C 0.055315 7.6050e-06
10:81032465 A G 0.106472 1.6984e-05
10:81033888 C T 1.899131 8.4930e-06
10:81034551 T C 0.042239 2.1983e-05
10:81036007 G A 0.773827 -1.6363e-05
10:81041412 C T 0.209908 1.0722e-05
10:81043573 G A 0.882764 6.9863e-06
10:81057673 G A 0.100961 -2.3410e-05
10:81058027 G A 0.956115 8.3280e-06
10:81060317 A C 0.712089 -1.7958e-05
10:81060743 C T 0.165905 3.4672e-05
10:81061053 T C 0.359181 -3.2977e-05
10:81064950 C G 0.041563 -4.3669e-06
10:81065375 T C 0.034141 8.8832e-05
10:81066698 G T 0.040016 -1.0075e-05
10:81068503 T C 0.121666 1.5538e-05
10:81074816 A G 0.566931 2.7415e-05
10:81075108 A G 0.066174 1.1019e-05
10:81077765 C G 0.126317 -1.6695e-05
10:81079314 T C 0.024227 -1.1704e-05
10:81085105 A G 0.067446 9.2697e-05
10:81086839 A G 0.119307 -4.2714e-05
10:81088116 T C 0.267940 -5.5443e-05
10:81095519 T C 0.464827 -3.3905e-05
10:81099466 A G 0.032927 -1.8856e-05
10:81099712 T G 1.445710 -1.1048e-05
10:81103588 G A 0.067391 -1.4951e-05
10:81121696 A T 0.911635 -5.3008e-05
10:81122635 A G 0.066528 -3.2031e-06
10:81123858 A G 0.022106 -1.5989e-05
10:81132166 C T 0.125987 -2.1356e-05
10:81136015 G A 0.088793 2.7995e-05
10:81139141 G A 0.921403 -4.9307e-05
10:81141524 A G 0.684962 -2.8649e-05
10:81142245 T C 0.077475 1.7504e-05
10:81144175 C T 0.023333 9.8603e-06
10:81144404 A T 0.088531 4.4011e-06
10:81145177 A G 0.057787 -6.2955e-06
10:81145535 C T 1.161097 -2.4867e-05
10:81145642 C T 1.808774 -7.4469e-06
10:81146643 T C 0.209541 -5.3335e-06
10:81146758 A G 0.232531 1.1481e-05
10:81147948 G A 0.915008 -4.9265e-06
10:81153006 T C 0.090116 1.5205e-05
10:81159885 C T 1.130662 -2.0256e-05
10:81160028 T C 0.045347 -9.7996e-06
10:81161257 T G 1.633989 3.6340e-05
10:81163058 A G 0.026196 2.0517e-06
10:81164146 T C 0.206247 6.8410e-06
10:81168299 C G 0.028222 -2.8741e-06
10:81172704 A C 0.806244 1.6935e-05
10:81174383 G A 0.403562 -7.0959e-06
10:81175148 A G 0.070737 -5.6732e-06
10:81177567 C T 0.131733 6.3536e-06
10:81178376 G A 0.131519 -9.3751e-06
10:81182802 A G 0.899984 2.7299e-06
10:81183416 C T 0.077717 5.0533e-05
10:81183884 T C 0.488048 5.5756e-06
10:81184728 C A 0.661238 1.2009e-05
10:81184991 A C 0.072647 8.1498e-06
10:81185534 A G 0.146005 5.8225e-07
10:81186945 C A 1.921848 2.9662e-05
10:81189590 C T 0.797816 -4.0450e-06
10:81193272 A G 0.099907 -1.2875e-06
10:81193645 A G 0.079202 -3.8705e-06
10:81194236 A C 0.522281 1.0880e-05
10:81194672 C T 0.153573 -1.7213e-05
10:81199360 T C 0.293415 -7.7059e-06
10:81200556 T C 1.059612 -4.2227e-06
10:81209792 A G 0.232130 -7.6971e-07
10:81210298 T C 0.501960 1.4109e-05
10:81211883 G T 0.107281 5.7859e-06
10:81215922 A G 0.145954 1.6924e-06
10:81217175 T C 0.062390 -1.8589e-06
10:81219510 T C 0.042549 -4.3548e-07
10:81223607 G A 0.510908 -8.6826e-06
10:81224565 G T 0.468615 -9.0245e-06
10:81235092 A G 0.105140 1.0151e-05
10:81235757 T C 0.122203 -6.4272e-06
10:81236761 A G 0.064362 -1.0367e-05
10:81245194 G A 0.063322 -8.0098e-06
10:81245486 T C 0.210473 2.6526e-05
10:81248245 C T 0.194320 5.8453e-06
10:81248316 C T 0.509569 -8.3376e-06
10:81249134 T G 0.189472 -1.0519e-06
10:81317045 T G 0.372243 -2.9386e-05
10:81318663 G C 0.266910 -6.8136e-06
10:81319214 T G 1.268970 1.5350e-05
10:81373777 T C 0.161152 3.0848e-07
10:81375929 A T 0.687237 4.9262e-06
10:81380136 T A 0.094083 -1.5025e-05
10:81388222 G A 0.248513 2.0184e-05
10:81389600 A C 0.340016 -6.2598e-06
10:81626286 C A 0.464276 -2.2345e-05
10:81628022 A G 0.243516 4.1107e-06
10:81643234 C A 0.227741 1.1498e-05
10:81643982 C G 0.023976 -2.3283e-07
10:81665014 G A 0.535441 1.0646e-05
10:81673283 C T 0.039683 -1.3834e-05
10:81679789 G A 0.033046 1.4273e-06
10:81682645 G A 1.182502 9.6880e-06
10:81682742 A G 0.088763 5.3763e-06
10:81684075 G T 0.482809 5.7886e-06
10:81687641 T C 0.044208 -1.0321e-05
10:81691125 G A 0.108257 -1.3421e-05
10:81697273 C T 1.186521 8.3409e-06
10:81697868 T A 0.135245 4.0946e-07
10:81701722 C T 1.194341 8.2827e-06
10:81702210 C G 0.082255 -4.0384e-06
10:81702538 T C 0.032366 -3.5696e-06
10:81703433 A G 0.062924 -6.0148e-07
10:81704512 G A 0.197326 1.4071e-07
10:81706324 G A 0.841694 1.1606e-05
10:81711561 C T 0.083469 1.0045e-05
10:81711711 C T 0.652756 1.3419e-05
10:81715280 G A 0.055393 -1.8840e-06
10:81733564 G A 0.062434 2.7012e-06
10:81756548 G A 1.185671 -1.3376e-05
10:81758718 C T 1.041733 -1.6513e-05
10:81758735 G A 0.257275 -8.1854e-06
10:81761401 T G 0.722523 -1.6428e-05
10:81765597 A G 0.057161 1.2782e-05
10:81767893 G A 1.273115 -1.5534e-05
10:81773731 T C 1.213043 -1.4696e-05
10:81781958 A G 0.698072 -1.1769e-05
10:81784985 G A 0.663843 1.1257e-06
10:81788104 C T 0.171412 -2.2759e-05
10:81796944 T C 0.255163 5.9124e-05
10:81798658 C T 0.167417 -2.1332e-06
10:81807037 T C 0.033587 -1.1792e-06
10:81807988 T C 0.099101 6.8635e-06
10:81816134 C T 0.170396 -2.0429e-06
10:81818062 A G 0.106941 5.7985e-06
10:81822956 A G 0.037762 -1.5604e-05
10:81838864 G A 0.020797 3.7735e-06
10:81841692 T G 0.835843 -2.4232e-05
10:81847465 G A 0.021028 -2.9416e-05
10:81852059 A G 1.268181 -9.5929e-07
10:81863021 T C 0.233870 1.0136e-06
10:81866059 G T 0.669891 -7.2221e-06
10:81877972 T C 0.026264 -2.4692e-05
10:81879501 A G 0.117780 1.1958e-05
10:81879606 A G 0.704290 -7.0383e-06
10:81881022 A G 0.137224 2.9342e-05
10:81882464 C A 0.039520 3.3581e-05
10:81884845 A G 0.187024 -1.9497e-05
10:81885914 C T 1.674664 -1.0637e-06
10:81890569 T C 1.359769 -1.6410e-05
10:81891462 C T 0.157575 1.0464e-05
10:81892173 T C 1.182601 3.0596e-06
10:81896966 T C 0.137455 -9.6036e-06
10:81899632 G A 0.911479 8.0944e-06
10:81901943 C G 0.134582 -4.4757e-07
10:81906299 G T 0.106826 -1.2009e-05
10:81911261 T C 0.035338 -1.4138e-05
10:81911725 T C 0.885715 7.6717e-06
10:81913819 A G 0.681450 -4.5850e-06
10:81915185 A C 0.129754 4.5558e-07
10:81917486 C T 0.027824 -6.7453e-06
10:81918362 C T 0.135786 3.0651e-06
10:81919726 A G 0.066643 -3.5087e-05
10:81921446 T C 0.181765 1.0186e-05
10:81924245 A G 0.767126 -3.2016e-06
10:81925452 C T 0.037758 -1.3377e-05
10:81926702 A G 0.848137 4.1477e-07
10:81927059 T C 0.139151 -3.5149e-06
10:81945626 T C 0.053836 1.7654e-05
10:81946397 T C 0.054520 2.0229e-05
10:81957903 A G 0.052840 1.1304e-05
10:81961711 A C 0.190699 2.6429e-06
10:81971019 A G 0.023908 1.2883e-05
10:81971712 A G 0.027991 2.8738e-05
10:81972386 A C 1.686397 2.0019e-05
10:81976925 C T 0.214063 -4.2057e-06
10:81992815 T C 0.569147 1.0890e-06
10:82012967 T G 0.563211 6.8113e-06
10:82015246 T C 0.654622 -8.2068e-08
10:82020834 A C 0.086209 -1.1793e-05
10:82024062 T C 0.882774 -9.3292e-06
10:82028515 A G 0.595561 -3.4291e-05
10:82029785 C T 0.377853 1.6549e-05
10:82031160 C T 1.332734 -5.5143e-06
10:82035150 T A 1.332887 -5.7951e-06
10:82035560 T C 0.443497 -4.7492e-05
10:82046141 T C 0.030000 1.5239e-05
10:82046671 G A 0.040675 -3.0679e-05
10:82049332 A G 0.071281 7.5390e-06
10:82053385 T C 0.050844 6.1280e-06
10:82057556 T C 0.116162 -2.7160e-06
10:82080556 G C 0.063410 1.2479e-05
10:82098069 T C 0.170606 2.7750e-05
10:82098881 T A 0.028650 1.5150e-05
10:82112874 A G 0.026318 3.3406e-06
10:82118196 C T 0.025726 -8.9969e-06
10:82124966 C T 1.339251 3.8390e-06
10:82126600 A G 0.073021 -1.5169e-05
10:82160038 G A 0.136788 -4.3387e-06
10:82160425 T C 1.052405 1.8440e-06
10:82169598 G C 0.947554 -1.3221e-05
10:82181434 T C 0.267743 -4.5103e-06
10:82183412 T C 0.154073 9.5943e-06
10:82194264 A G 0.831920 -1.5938e-05
10:82203663 G A 1.456161 -2.1712e-05
10:82205193 T C 0.989780 -1.0793e-05
10:82214792 T C 1.069764 -8.5920e-06
10:82215802 T C 0.074891 -8.9630e-06
10:82217874 T C 0.157153 8.2176e-06
10:82218672 G A 0.220750 -2.0290e-05
10:82218964 C T 1.153665 -4.6675e-07
10:82237126 G A 0.496258 2.7343e-06
10:82238403 T C 0.412670 -6.6004e-06
10:82241930 C T 0.652001 -3.6369e-06
10:82247222 C T 0.051167 2.0498e-06
10:82253984 T C 1.589138 -9.7118e-06
10:82257120 G C 1.100172 8.8836e-07
10:82262448 A G 0.154128 9.7392e-06
10:82263954 G A 0.287343 -1.7662e-05
10:82272189 C T 0.136768 -2.2292e-05
10:82280387 A G 0.037354 5.3552e-06
10:82286393 C T 1.295829 -3.7067e-06
10:82288896 C T 0.147172 2.8617e-06
10:82292900 A G 0.022544 -1.4094e-05
10:82295398 A G 0.652487 -9.9695e-06
10:82299510 A G 0.025845 1.4069e-07
10:82315662 A G 0.067235 -1.0866e-05
10:82335551 G A 0.549282 2.0528e-05
10:82335755 T C 0.187901 3.8138e-06
10:82338801 A G 0.620712 -1.7244e-05
10:82340707 C T 0.159061 4.6577e-06
10:82343081 C A 0.365790 2.0821e-05
10:82357695 T G 0.176233 1.3192e-05
10:82358354 A G 0.259621 3.0211e-06
10:82363404 G A 0.478216 1.1085e-05
10:82368221 C T 0.964547 1.8506e-06
10:82368978 A C 0.067939 5.6508e-06
10:82369030 C T 0.694873 -1.6511e-05
10:82369219 A T 0.328766 -4.7907e-06
10:82369411 A G 0.096453 -3.4777e-05
10:82370226 T C 0.049362 2.0436e-06
10:82370381 T G 0.043426 1.6046e-05
10:82371127 A G 0.838882 8.0065e-06
10:82373279 A G 0.127837 9.4587e-06
10:82376646 G C 0.069975 1.1311e-06
10:82377023 T C 0.070002 -9.4468e-06
10:82377590 C T 0.842003 8.7341e-06
10:82377656 T C 0.135442 2.9264e-05
10:82381181 G T 0.567386 1.6498e-05
10:82382553 G A 0.139284 2.0003e-05
10:82390630 A G 0.372325 5.9955e-06
10:82394992 T G 0.025488 -9.0007e-06
10:82405587 G A 0.075541 8.9486e-06
10:82407005 G A 0.025754 1.4645e-06
10:82407017 C G 0.389946 -2.5554e-06
10:82408975 C T 0.890930 -4.6787e-06
10:82409456 T C 0.074568 -6.4919e-07
10:82411802 T C 1.640295 3.2696e-05
10:82413423 C T 0.029793 7.4708e-07
10:82413607 G A 0.206451 1.6903e-05
10:82417756 C T 0.360150 1.8284e-05
10:82418923 C T 1.961205 -4.0289e-06
10:82419693 C A 0.117743 -1.1164e-05
10:82424127 C A 0.771947 4.8746e-06
10:82424161 C T 1.652888 -8.6931e-06
10:82424230 G A 0.216871 2.6853e-05
10:82425786 T C 0.050722 1.3489e-06
10:82426438 G A 0.097646 2.8206e-05
10:82426561 C T 0.065249 -2.9057e-06
10:82427716 T C 0.058429 1.6083e-05
10:82431413 G A 0.300300 3.7140e-05
10:82431516 A G 0.112725 -8.1586e-07
10:82435687 T C 1.957074 2.6047e-05
10:82435864 C T 0.086865 9.9901e-06
10:82438824 A G 0.063199 -3.3570e-06
10:82444043 T C 0.521676 2.0289e-05
10:82445510 T G 0.163072 -2.3376e-05
10:82446025 C T 0.093655 1.1255e-05
10:82448841 A G 0.084033 7.8901e-06
10:82449315 T C 0.061482 1.7318e-05
10:82449365 T C 0.069683 -9.1744e-06
10:82449392 C G 0.023153 -9.5203e-06
10:82452080 C T 0.687468 -1.6145e-05
10:82452426 C T 0.868787 1.5050e-05
10:82453059 A C 1.949798 2.2368e-05
10:82455988 A G 0.037214 8.4211e-06
10:82457903 C T 0.057450 -4.0982e-07
10:82460302 G A 0.055356 3.4814e-05
10:82461210 A G 0.111419 -3.2207e-05
10:82467629 T C 1.306270 2.3183e-05
10:82471832 C T 1.785495 2.1538e-05
10:82472753 T C 0.525286 6.0226e-06
10:82474165 A G 1.079083 2.9475e-05
10:82490765 A G 0.021109 7.6588e-07
10:82492323 T C 0.024741 1.5323e-05
10:82497145 A G 0.084227 -1.4559e-05
10:82497278 G A 0.715952 3.5919e-05
10:82510802 T C 0.168359 4.1300e-06
10:82516453 G A 0.646884 1.5118e-06
10:82519190 G A 0.041842 6.9141e-06
10:82523541 T C 0.081473 4.1396e-05
10:82535822 T G 0.241989 -1.3689e-06
10:82537175 T C 0.043072 1.6672e-05
10:82545530 T C 0.058868 -3.5293e-06
10:82549898 A C 0.210990 4.8984e-06
10:82550117 A G 0.029677 -1.6379e-05
10:82559438 G A 0.061989 -1.0146e-05
10:82568684 G A 0.598267 -5.3684e-06
10:82568989 G A 0.093254 -9.4764e-06
10:82569572 T C 0.038853 -2.0025e-05
10:82570875 T G 0.886966 3.8163e-05
10:82571129 T C 0.061397 -5.9009e-06
10:82571265 A G 0.070927 -2.2672e-06
10:82573190 T C 0.291426 8.5934e-06
10:82573673 A G 0.054768 9.5175e-06
10:82575206 C T 0.061360 -5.3483e-06
10:82575289 G T 0.093186 -1.2084e-05
10:82588535 A G 0.220169 -1.6030e-05
10:82594703 G T 0.120344 -1.0354e-05
10:82601989 T C 0.022799 -2.3686e-05
10:82607154 C T 0.671445 3.9288e-05
10:82608070 G A 0.064498 -1.9700e-06
10:82612785 G A 0.055142 3.9061e-06
10:82615243 A G 0.102933 -2.8193e-06
10:82618149 C T 0.326839 -1.9387e-05
10:82621639 C T 0.607956 9.8558e-06
10:82622076 T C 0.504007 1.5161e-05
10:82623609 C T 0.107060 -2.4983e-05
10:82627787 C T 1.394046 6.6451e-06
10:82629479 G A 0.061826 3.6721e-07
10:82650885 T C 0.229029 2.4919e-06
10:82651788 A G 0.148035 -5.2927e-06
10:82654552 G A 0.045806 8.2708e-06
10:82656149 A G 0.039652 -1.7472e-05
10:82656896 C T 1.565537 1.7917e-05
10:82657593 C T 0.850639 -3.5672e-06
10:82660370 A C 0.022616 6.5405e-07
10:82668118 T C 0.911125 -7.5090e-06
10:82669688 A G 0.739995 1.7225e-05
10:82672371 G A 1.651379 1.1320e-05
10:82672766 T C 1.706415 3.5814e-06
10:82674284 T C 0.710481 9.1747e-06
10:82675151 T C 0.027161 -5.3689e-06
10:82679080 A G 0.083493 2.5010e-05
10:82684928 A G 0.279370 -2.1492e-05
10:82685062 C T 1.158578 -8.1403e-06
10:82686291 G C 1.821887 4.0193e-05
10:82687939 A G 0.418668 8.3774e-06
10:82688002 G A 1.967671 1.4849e-05
10:82697534 T C 0.202874 1.6810e-05
10:82699085 A G 0.099023 -3.2286e-06
10:82699491 C T 0.355326 5.0789e-06
10:82699805 G A 0.041784 -1.3689e-05
10:82706117 C T 0.570847 2.1945e-05
10:82707770 G A 0.530780 1.2434e-05
10:82708279 C T 0.053136 -1.0570e-05
10:82708651 G C 0.380478 -1.1061e-05
10:82717853 G A 1.123159 5.9638e-05
10:82724076 C T 0.204180 -6.0525e-06
10:82725265 A G 0.700292 1.6039e-05
10:82729182 T C 0.353684 -1.8722e-05
10:82736947 G T 0.432447 5.1772e-05
10:82738983 T C 0.145325 1.3934e-05
10:82739141 G A 0.057817 -4.0850e-06
10:82740020 G A 0.597488 1.9106e-05
10:82755843 T G 0.973580 4.8948e-05
10:82762697 C T 0.197696 7.5345e-06
10:82777705 G A 1.563177 3.1140e-05
10:82802080 A G 0.567849 2.2340e-05
10:82808954 C T 0.294918 -6.0115e-07
10:82810361 A G 0.184491 1.1652e-05
10:82811827 G C 0.041597 1.4472e-07
10:82820383 C T 0.113415 1.1969e-05
10:82821826 T C 0.057902 -7.8937e-06
10:82833805 T G 0.099329 1.9895e-06
10:82835827 T C 0.125831 -1.4588e-05
10:82839606 G A 0.035579 1.7642e-05
10:82854879 G A 1.159839 7.0071e-06
10:82857740 A G 0.040414 1.4050e-05
10:82862196 T C 0.035637 -4.6273e-06
10:82862453 A C 0.139818 -6.5078e-06
10:82863294 A G 0.527054 -6.8294e-07
10:82864953 T C 0.087902 -8.4954e-06
10:82865385 G A 0.527017 5.2261e-06
10:82868226 G T 1.075717 2.6940e-06
10:82870117 C T 0.069316 -1.3255e-05
10:82870568 G A 1.946245 -5.0379e-07
10:82892288 A G 0.286999 -1.4625e-05
10:82896717 T C 0.049566 -1.6111e-05
10:82896852 A C 0.094685 2.3721e-05
10:82896954 A G 0.061414 8.4844e-06
10:82917323 G A 0.021269 -1.9412e-06
10:82918542 C T 1.429751 -8.8721e-06
10:82920367 A G 0.423278 -1.4587e-05
10:82937618 A C 0.068187 1.6183e-05
10:82941264 A C 0.034338 4.0941e-05
10:82941755 A G 1.750786 -4.3005e-05
10:82942410 A G 0.198692 -1.2733e-05
10:82961069 C T 0.060707 3.6262e-05
10:82961475 G A 1.363237 -1.3026e-05
10:82973059 C T 0.031788 9.0816e-06
10:82974169 T C 0.190169 -1.9976e-05
10:82986123 T G 0.147821 -2.2816e-05
10:82986490 G T 0.334464 -6.6987e-06
10:83003137 G A 0.047448 -4.6987e-06
10:83008512 A G 0.050069 6.5568e-07
10:83012381 T C 0.140001 -1.3614e-05
10:83016532 G A 0.083969 1.0080e-06
10:83017707 A G 0.909765 -3.7575e-05
10:83020435 T G 0.029106 -8.9422e-06
10:83029559 A G 0.059517 -1.6680e-06
10:83036789 G T 0.267176 -1.8495e-05
10:83047287 A G 0.035450 3.3095e-06
10:83047394 G A 0.303101 -1.7131e-05
10:83047434 G A 0.021531 2.3175e-05
10:83057105 G A 0.080878 2.9022e-05
10:83065474 G T 0.070390 1.1338e-05
10:83067380 C T 0.131777 8.1994e-06
10:83077481 T G 0.126633 -2.2846e-06
10:83080604 C T 0.042501 -1.3619e-05
10:83091108 T G 0.078397 -1.5098e-05
10:83100085 C A 0.110603 -4.0903e-06
10:83105832 G A 0.280502 -4.7716e-05
10:83109336 C A 0.038921 -6.4999e-06
10:83119210 C T 0.992398 4.2471e-05
10:83120226 C T 0.029806 2.7627e-06
10:83127003 T C 0.110453 -2.3315e-06
10:83127412 G A 0.029901 -8.6236e-06
10:83134434 T C 0.860305 4.1576e-05
10:83141487 T C 1.256421 1.9597e-06
10:83141572 T C 0.110916 6.6224e-06
10:83153246 C T 1.760625 -1.6104e-05
10:83172937 C T 1.500260 6.8972e-06
10:83178907 T C 0.278432 -6.0551e-05
10:83182134 C T 0.397415 -5.1706e-05
10:83183444 A G 0.056094 1.4523e-05
10:83195241 T C 0.183335 1.2136e-05
10:83203158 T C 0.687730 3.6927e-05
10:83223260 A G 0.112221 -1.0209e-06
10:83231907 A G 0.312087 -7.5464e-06
10:83238491 A G 1.302934 -3.0648e-05
10:83240895 C T 0.459602 -7.2561e-06
10:83253387 A G 0.110562 -9.5938e-06
10:83257973 T C 0.050423 -7.6393e-06
10:83259142 G A 0.048485 5.8877e-06
10:83262263 C A 0.071049 1.9363e-05
10:83270879 T C 0.049913 -7.3270e-06
10:83279094 A G 0.577885 -1.1133e-05
10:83279543 C T 0.193263 -8.0896e-07
10:83286639 C T 0.772831 -1.2051e-05
10:83287933 T C 0.046717 -7.9319e-06
10:83292555 A G 0.501620 -2.3034e-06
10:83297611 G A 0.158551 1.1378e-06
10:83301681 A C 1.347696 6.6527e-06
10:83306685 G A 0.064739 1.6262e-05
10:83306870 T C 0.100540 -4.8803e-06
10:83323858 A G 0.042148 -1.4661e-06
10:83326235 T C 0.066276 2.6856e-05
10:83334017 A G 0.052646 1.9503e-05
10:83338766 T C 0.306616 -7.9701e-06
10:83349132 A G 1.930259 2.0204e-05
10:83362400 A G 0.100196 -4.3242e-06
10:83363470 T C 0.044218 -4.4248e-07
10:83389724 G A 0.097860 -7.2547e-06
10:83418056 C T 0.728585 -2.9525e-05
10:83420676 G A 0.037534 5.6731e-06
10:83422093 G A 0.192396 -2.5151e-07
10:83431625 G A 0.040424 -1.2883e-05
10:83433450 T G 0.449657 -3.3546e-06
10:83442363 T C 0.033937 8.0549e-06
10:83447109 A G 0.098500 -7.0392e-06
10:83454339 G A 0.144724 1.2065e-05
10:83465000 T C 0.096232 -8.8597e-06
10:83486399 A G 0.061972 1.1944e-05
10:83488888 A G 1.693118 3.4107e-05
10:83489672 G T 0.074912 -4.9892e-06
10:83489730 C G 0.097045 -4.8198e-06
10:83493776 T C 0.057413 7.4057e-07
10:83512942 T C 0.417043 1.0079e-05
10:83534520 C T 0.466949 1.8673e-05
10:83536132 T G 0.028035 6.6510e-06
10:83548214 T G 0.074596 9.9387e-06
10:83548750 G A 0.050144 1.5093e-05
10:83554941 G A 0.028236 1.0631e-06
10:83555806 C T 0.784597 1.6652e-06
10:83558514 C T 0.038224 1.9803e-07
10:83558982 A G 0.049821 -8.5251e-06
10:83559050 T G 0.080345 -1.4740e-05
10:83566492 A G 1.009370 -5.7925e-06
10:83578035 C T 0.115999 3.0656e-05
10:83578410 T C 0.106941 -1.6710e-05
10:83579572 C T 0.403583 8.1719e-06
10:83583349 T C 0.235662 -2.2333e-06
10:83586813 A G 0.048424 1.0353e-05
10:83587097 C T 0.247007 -1.2139e-05
10:83593209 A G 0.152883 -1.4963e-05
10:83596463 T C 0.071189 -2.2242e-05
10:83598665 G C 0.237522 -5.6120e-06
10:83598842 G A 0.158027 -3.9384e-05
10:83598885 C T 0.095753 -1.0099e-05
10:83599719 T G 0.077434 -1.9496e-06
10:83601464 C T 0.270415 -1.6150e-05
10:83604000 G C 0.110382 -5.9441e-06
10:83606191 A G 0.170841 2.0827e-05
10:83608498 T C 0.029544 2.7242e-05
10:83608741 G T 0.203503 -1.1481e-05
10:83609294 T C 0.023724 1.0750e-05
10:83609675 A G 0.040944 -8.1825e-06
10:83614586 A G 0.061928 1.7582e-06
10:83615529 G A 0.025352 -2.9760e-06
10:83621219 G A 0.216943 5.1956e-05
10:83623715 G A 0.050253 -7.5440e-06
10:83625183 C T 0.087651 4.8743e-06
10:83626258 A G 0.230501 1.1221e-05
10:83627439 G A 0.079474 -2.6283e-06
10:83630289 C T 0.286183 4.0193e-05
10:83636582 G A 0.105989 -8.0835e-06
10:83637775 G C 0.247884 -1.5155e-05
10:83642069 A G 0.133769 -4.9083e-06
10:83653738 C T 1.878939 -1.0196e-05
10:83681657 C T 0.513662 2.9883e-05
10:83688360 C G 0.328406 3.4570e-05
10:83689197 T C 0.058511 1.4090e-05
10:83690816 C T 0.033532 1.7645e-05
10:83691677 C G 0.062604 -3.5053e-06
10:83697105 T C 0.043032 -5.7140e-08
10:83697630 A G 0.450507 5.6875e-05
10:83701653 A G 1.952168 2.1515e-05
10:83709811 A G 0.035613 -2.6110e-06
10:83710233 A G 0.092577 2.6086e-06
10:83712427 C A 0.174696 -1.0336e-05
10:83713118 A T 1.954844 2.0898e-05
10:83714499 T C 0.143976 -2.5508e-06
10:83729383 T C 0.028729 1.2681e-05
10:83737758 T C 0.124325 -2.8881e-05
10:83748023 G A 0.078121 -5.7279e-06
10:83748949 A G 0.046982 -2.8936e-05
10:83752818 T C 0.490598 2.4437e-05
10:83757021 A G 0.170042 3.9227e-05
10:83763586 A G 0.107757 2.7516e-05
10:83763627 G A 0.199665 1.5971e-05
10:83764410 A G 0.291905 -2.8790e-05
10:83769074 C G 0.050508 4.5607e-07
10:83770433 T C 0.095749 2.8634e-05
10:83772575 A C 0.022476 -8.3364e-06
10:83773282 G A 1.890363 3.5591e-06
10:83774607 A G 0.038163 -9.8432e-06
10:83781938 A G 0.039775 -1.6257e-06
10:83790221 A G 0.380892 -4.1359e-06
10:83790341 G C 0.091146 1.0457e-05
10:83791498 C T 0.419674 -1.6192e-05
10:83798079 G A 0.185603 -1.5314e-05
10:83801263 A C 0.926033 5.3818e-06
10:83802818 G A 1.921389 8.4493e-06
10:83815628 T G 0.488551 -1.0357e-05
10:83815980 T C 0.022996 -7.0759e-06
10:83816361 C A 0.051616 -1.7804e-06
10:83819125 G T 1.921801 7.4891e-06
10:83819987 G A 1.891719 4.5740e-06
10:83824262 C T 0.093971 9.1158e-06
10:83824559 T C 1.061047 1.4025e-05
10:83828745 T C 1.629243 -2.3595e-05
10:83837448 A C 0.023676 1.4688e-05
10:83844839 A G 0.154804 1.0870e-05
10:83847272 C A 0.430016 -5.0091e-05
10:83848513 T C 0.105983 -2.1678e-05
10:83866214 C T 1.587758 -1.8077e-05
10:83867184 C T 0.084054 -2.8488e-05
10:83870863 G A 0.079362 1.9528e-05
10:83873157 T C 0.234278 -1.3983e-05
10:83874383 C T 1.532531 -3.8261e-05
10:83874532 A G 0.386856 -1.8924e-06
10:83874919 C A 0.102766 -2.2864e-05
10:83875405 C A 0.156946 -3.3008e-05
10:83875778 T C 0.037602 -2.3558e-05
10:83875895 G A 0.028484 1.5668e-06
10:83876526 T C 0.264285 -1.3328e-05
10:83878316 A G 0.070832 -2.0438e-05
10:83880654 T C 0.091486 -2.5556e-05
10:83897372 C T 0.319893 -2.9894e-05
10:83902846 G A 0.029119 -1.2981e-05
10:83916273 G A 0.089766 -1.2729e-05
10:83917680 G A 0.085655 -3.4020e-06
10:83918209 A G 0.095610 9.7082e-06
10:83920935 A G 1.585432 5.6457e-05
10:83933250 G A 1.561093 4.1697e-05
10:83944251 A G 0.323595 4.3478e-05
10:83945607 A G 0.020413 -2.7408e-05
10:83945665 G A 0.140868 1.2338e-05
10:83951341 A G 0.027845 -1.5147e-05
10:83951691 A G 1.481391 4.1673e-05
10:83951877 G A 0.032037 5.3447e-06
10:83955261 G C 0.053476 1.6329e-05
10:83958312 G A 1.180602 4.8992e-05
10:83963196 G A 0.077666 1.5727e-05
10:83964978 G A 0.033566 -4.7450e-07
10:83969285 G A 1.200066 1.8388e-05
10:83970416 T C 0.145149 2.5205e-05
10:83974087 C T 0.197955 3.2703e-05
10:83974586 A G 0.577599 -3.4703e-05
10:83976584 A G 0.068741 -2.3258e-05
10:83979650 A G 0.092458 -2.5998e-05
10:83979933 T G 0.155219 -4.2377e-05
10:83983083 T C 0.030731 2.7141e-06
10:83984279 G A 0.162311 -2.3496e-05
10:83985481 A G 0.086043 -1.6039e-06
10:83986300 C T 0.096946 2.1249e-05
10:83991403 G A 0.718699 -3.7433e-06
10:83996098 A G 0.112633 -5.8931e-06
10:83996867 G A 0.224851 -3.5032e-05
10:84006673 T C 0.033811 -8.2371e-06
10:84006906 A G 0.049848 -1.5154e-06
10:84007998 G T 0.071393 -1.0333e-05
10:84008501 C T 0.026440 -9.6748e-06
10:84009939 A G 0.315623 3.6206e-05
10:84011446 A C 0.031027 -2.7185e-06
10:84022092 G T 0.049661 -1.4155e-05
10:84025329 T C 0.035617 8.6585e-06
10:84026560 T C 0.062893 -4.1532e-06
10:84030329 A C 0.207189 5.2899e-05
10:84043490 C T 0.104137 -6.1585e-06
10:84049828 G A 0.048767 -1.1287e-06
10:84056017 A G 0.670329 9.1265e-07
10:84062136 T C 0.052293 1.5106e-05
10:84065749 G A 0.077978 -1.1242e-08
10:84069402 A G 0.682215 4.0176e-06
10:84075164 G A 0.055985 3.2749e-06
10:84076551 T G 0.039951 -2.3002e-05
10:84091078 C T 0.265397 -1.4045e-05
10:84099660 T G 0.139821 -1.4927e-05
10:84111459 T C 0.176335 2.9177e-06
10:84115243 G A 0.032720 -1.1150e-05
10:84125001 G A 0.145081 2.8451e-05
10:84157151 T C 0.057168 9.8052e-06
10:84163553 T C 0.092530 -1.9028e-06
10:84175074 A G 0.523817 -2.7089e-05
10:84175132 A G 0.034804 -6.5694e-06
10:84186105 G A 0.237223 -1.1974e-05
10:84189540 T C 0.033985 -1.0972e-06
10:84201799 A G 0.077394 5.6868e-06
10:84218292 A G 0.027678 -2.7193e-06
10:84222350 A G 0.172198 3.5174e-06
10:84223349 A G 0.201025 1.1830e-05
10:84243149 A C 0.092445 -8.0618e-06
10:84247203 T C 0.069261 3.1306e-05
10:84254171 T C 0.026736 -3.8415e-06
10:84267722 G T 0.202031 -2.2579e-06
10:84269972 G A 0.029521 -8.0109e-06
10:84287622 G A 0.557455 -5.0777e-06
10:84296245 A G 0.066320 -9.3872e-06
10:84308562 G A 1.944240 -5.5281e-06
10:84315056 C T 0.026689 -1.2751e-05
10:84316258 A G 0.026767 -1.3258e-05
10:84321914 A C 0.073525 -5.5808e-05
10:84321994 C T 0.037663 7.2180e-06
10:84325334 C A 0.039645 -2.9291e-05
10:84325585 T G 0.103780 -1.1533e-05
10:84327099 T C 0.046873 1.9632e-05
10:84332849 G A 0.048808 1.0372e-06
10:84334334 A G 0.353204 -1.4638e-05
10:84335517 G A 0.225480 -4.7364e-06
10:84335691 T C 0.445003 -3.2239e-05
10:84345006 G A 0.041002 -8.2111e-06
10:84348811 A G 0.053503 1.3874e-05
10:84349874 A G 0.183322 -2.7895e-05
10:84351856 C T 0.256911 -1.6447e-05
10:84354941 C A 0.080797 -3.4930e-06
10:84364803 A G 0.968256 -1.7907e-05
10:84380906 T G 0.025560 -2.0258e-07
10:84383108 C T 0.228244 -2.7529e-06
10:84386093 A G 1.657281 2.0472e-06
10:84386790 C T 0.029106 1.7169e-05
10:84387506 T C 0.066110 1.7079e-05
10:84393444 A G 0.045836 -3.3454e-05
10:84395383 T C 1.040716 -3.8439e-06
10:84403376 T C 1.758327 -1.8288e-05
10:84420273 C T 0.128044 5.2787e-07
10:84423731 T C 0.248554 -1.5160e-05
10:84423775 C T 0.028484 -7.7100e-06
10:84424802 G A 0.210792 1.2518e-05
10:84428612 T C 0.072358 -1.6880e-05
10:84428741 A G 0.058069 3.0866e-05
10:84431179 T C 1.052979 -5.6911e-06
10:84433391 T C 0.571061 7.6737e-06
10:84433783 T C 0.171235 8.8124e-06
10:84448463 A G 0.032540 -8.4589e-07
10:84455199 G A 1.825973 -1.0929e-05
10:84459674 G A 0.090360 -1.5097e-05
10:84461911 G A 0.442055 -1.1869e-05
10:84468283 G A 0.061530 -1.6516e-05
10:84477066 T C 1.561963 -2.1072e-05
10:84479555 G A 1.020185 -3.6286e-06
10:84479836 A G 0.120140 2.8302e-05
10:84493958 G A 1.247636 7.0741e-06
10:84501123 T C 1.949397 -4.6076e-06
10:84501285 A C 0.040342 7.8652e-06
10:84501786 G A 1.144492 1.9801e-05
10:84516321 T C 0.091343 -3.6227e-05
10:84519695 G A 1.629137 -1.1897e-05
10:84536186 G A 0.134861 8.3487e-06
10:84536611 T C 0.689110 -1.9924e-06
10:84538448 G A 0.154678 -2.6128e-05
10:84547861 T G 0.874560 3.2134e-05
10:84571247 G A 0.303009 -8.6800e-07
10:84601535 A G 0.294907 8.8865e-06
10:84603412 T C 0.033903 -1.6339e-05
10:84606509 T C 0.145696 -1.6208e-05
10:84610051 G A 0.675252 1.1628e-05
10:84621367 T C 0.040298 -1.9050e-05
10:84624447 C T 0.074004 -2.2456e-05
10:84624476 T C 0.065083 -3.9474e-06
10:84635639 G A 1.363580 6.2549e-06
10:84646857 G A 0.140797 -1.5467e-05
10:84655947 G A 0.467819 -1.4654e-05
10:84661762 C T 0.119256 4.6386e-06
10:84674420 G A 0.044446 -1.1924e-06
10:84678397 G A 0.310819 -4.5001e-07
10:84683199 T A 0.120721 4.3052e-06
10:84685180 T C 0.954963 5.6961e-05
10:84693415 T C 0.208236 -4.8479e-06
10:84710682 A G 0.073776 2.3494e-05
10:84718334 A G 0.072185 6.7497e-06
10:84721426 G A 0.037320 1.2622e-05
10:84722759 C A 0.051902 8.8165e-06
10:84724247 C T 0.041328 -2.1068e-05
10:84724996 G A 0.330422 -1.0034e-06
10:84739018 G A 0.505353 4.1496e-05
10:84744926 A C 0.131488 -1.1022e-05
10:84749512 G A 1.854301 -2.5249e-06
10:84756798 A G 0.028739 -9.6781e-06
10:84764495 T G 0.166982 -8.8504e-06
10:84799334 A G 1.078920 -6.7422e-05
10:84802979 T C 0.031071 1.5908e-05
10:84834857 C T 0.567573 -1.5945e-05
10:84837406 C T 0.072457 7.2830e-06
10:84840318 C T 0.233537 -2.3694e-05
10:84855515 T C 0.136013 -1.3194e-05
10:84863668 G A 0.468301 -1.7372e-05
10:84867059 C T 0.125579 1.8854e-05
10:84879876 G A 0.079889 2.6332e-05
10:84899187 G T 0.129431 7.5889e-06
10:84912875 T C 0.025376 -1.0584e-06
10:84917966 T C 0.050515 -4.3929e-06
10:84920145 T C 0.264914 -7.6486e-06
10:84937668 G A 0.940636 -5.8839e-05
10:84939236 G A 0.611387 -4.4984e-05
10:84939619 C T 0.061173 5.5441e-06
10:84940694 G A 0.039934 -1.5334e-05
10:84953212 A G 0.204924 -1.1236e-05
10:84972392 A G 0.328603 -4.1585e-05
10:84974074 C T 0.327396 -8.6952e-06
10:84988003 T C 0.277113 -1.5174e-05
10:84989007 T C 0.417301 -1.3073e-06
10:85005877 A G 0.032128 9.1196e-06
10:85015831 C T 0.122336 -6.1811e-06
10:85017446 T C 0.045673 2.0797e-05
10:85018205 A G 0.094471 3.7914e-05
10:85018567 C T 0.177059 1.3103e-05
10:85024472 G C 0.043678 -9.2017e-06
10:85030145 A G 0.220254 -2.2288e-05
10:85032854 C A 0.083469 3.6774e-05
10:85033515 A G 0.046571 2.1795e-06
10:85037435 G A 0.031629 9.4698e-06
10:85038818 A G 0.052269 -4.8462e-06
10:85045162 G A 0.451119 -1.1326e-05
10:85046125 C A 0.100747 1.8553e-05
10:85047204 C T 0.096932 -3.3542e-06
10:85048108 C T 0.053466 -1.0455e-05
10:85050535 G T 0.174955 6.7808e-06
10:85071882 C T 0.082952 -1.8841e-05
10:85078485 A G 1.749382 -1.0433e-05
10:85096989 C T 0.032302 1.3905e-05
10:85107535 G A 0.125416 -5.1081e-07
10:85107864 A G 0.066484 1.4636e-05
10:85108099 G A 0.048706 3.4836e-06
10:85126515 C A 0.036052 1.1731e-05
10:85129166 C T 1.193266 -1.3262e-05
10:85132088 G A 0.084152 1.5992e-05
10:85138481 G C 0.032526 4.1267e-06
10:85139142 G A 0.383140 1.1209e-05
10:85179354 G A 0.149677 1.5925e-05
10:85182801 C T 0.028440 1.5596e-05
10:85191870 A G 0.094495 -1.3516e-05
10:85194725 G T 0.208334 5.0499e-06
10:85195727 T C 0.073484 1.7590e-05
10:85197300 C A 1.427885 -3.2300e-06
10:85204215 T C 1.344405 -7.8898e-06
10:85204391 T C 0.094886 1.2145e-05
10:85213342 A G 0.060347 3.1919e-06
10:85216005 C G 0.041410 -1.8175e-05
10:85220421 C T 0.059075 3.7573e-06
10:85221083 G A 1.387954 -4.0211e-06
10:85222103 A C 0.056950 -1.8732e-05
10:85234050 G A 1.446077 -1.8681e-06
10:85236031 C T 0.159775 1.2243e-06
10:85239180 T C 0.053673 -1.0981e-05
10:85239650 C T 0.044769 -1.2445e-05
10:85244601 G A 1.562691 -1.1256e-06
10:85252795 A G 0.030014 4.1918e-06
10:85259461 T C 0.117953 2.4401e-06
10:85261249 T C 0.063624 1.4113e-05
10:85267577 A G 0.081946 -1.7824e-05
10:85272399 A G 0.038921 5.2876e-06
10:85272755 T C 0.029718 -1.5440e-05
10:85282150 T C 0.054788 6.5152e-06
10:85293596 T C 0.038721 9.4409e-07
10:85296789 T C 0.101930 -1.1048e-05
10:85299231 T C 1.208878 -1.4816e-05
10:85300587 A G 1.273121 -2.8168e-05
10:85313598 T G 0.048124 2.7242e-05
10:85315717 C T 1.121792 -9.4228e-06
10:85317700 A C 0.117284 -6.1352e-06
10:85317970 C T 0.220866 3.0751e-05
10:85341563 A C 0.138580 6.0689e-06
10:85345445 T G 0.021436 4.5080e-06
10:85359998 A G 1.858693 -2.6997e-05
10:85362881 G C 0.022656 8.2500e-06
10:85366604 A G 0.048658 -8.4278e-06
10:85379752 A G 0.138475 -2.3326e-05
10:85382209 T C 0.068071 -1.5227e-05
10:85382363 G A 0.059650 -6.9257e-06
10:85386540 G A 0.300459 1.7394e-06
10:85392941 C G 0.151255 -1.1467e-05
10:85400951 C T 1.363665 -2.0093e-05
10:85404314 T G 0.102777 1.1625e-05
10:85409366 T C 0.111467 3.3833e-06
10:85410180 T C 0.099295 -6.6058e-07
10:85410385 A G 0.319859 -8.2738e-06
10:85422714 C T 0.186960 3.2194e-05
10:85422854 T G 1.322235 -5.8632e-06
10:85423723 T C 0.021477 -2.8127e-07
10:85423938 G T 1.371692 -1.0357e-05
10:85424493 C T 0.221536 9.4902e-06
10:85425929 C T 1.617115 5.4962e-06
10:85426362 T C 0.034688 1.6889e-06
10:85431033 G A 0.035749 7.4967e-07
10:85432838 C T 0.060867 -1.4748e-06
10:85433432 T C 0.454104 9.9966e-06
10:85443213 T C 0.260477 -1.6183e-05
10:85445901 A G 1.797765 9.3639e-06
10:85447654 A C 0.224065 -1.1777e-05
10:85451619 T C 1.956027 -4.3705e-06
10:85453008 C A 1.893235 -4.7435e-06
10:85454356 G A 0.248102 -6.9696e-06
10:85456342 T G 0.334903 1.3571e-05
10:85458156 A G 0.026175 -2.2258e-06
10:85458234 G A 0.421156 -1.2270e-05
10:85462796 T C 0.553559 4.2100e-06
10:85463434 C A 0.124209 -3.5060e-05
10:85463533 C T 0.287809 9.9262e-06
10:85464038 T G 0.151445 -1.4639e-05
10:85465103 A G 0.147739 -9.2440e-06
10:85467603 C T 0.051113 1.5943e-05
10:85471106 C T 0.204214 -2.2545e-05
10:85471263 C T 0.499400 1.2636e-05
10:85472789 G A 0.068653 2.1201e-05
10:85485473 T G 0.344715 2.8003e-05
10:85486757 G A 0.030745 -5.9130e-07
10:85497198 C T 1.501596 -4.2733e-06
10:85511673 A G 0.185447 -3.2844e-05
10:85520102 T C 0.096113 -4.7032e-05
10:85531497 G A 0.041457 -2.0977e-07
10:85531912 T C 0.043222 2.6259e-06
10:85533752 A G 1.380427 -2.8977e-05
10:85534705 A C 0.285548 6.6971e-06
10:85534857 G A 0.082626 -1.1517e-05
10:85539545 T C 0.125906 -4.2882e-05
10:85540624 A C 0.032890 1.6945e-05
10:85564682 G A 0.100893 3.4100e-06
10:85565246 A G 0.198716 -3.0227e-06
10:85566445 G C 0.245369 1.2916e-05
10:85566843 C T 0.272207 -3.2129e-07
10:85573022 T C 0.624088 4.7631e-06
10:85573346 G C 0.243322 9.5506e-06
10:85576560 G A 0.528101 4.6442e-07
10:85578780 A G 0.204819 -2.0160e-05
10:85580116 T C 0.037558 1.3821e-05
10:85582492 T C 0.071859 -4.9524e-06
10:85584187 A G 0.152326 3.6375e-06
10:85586053 C T 0.466806 2.8199e-05
10:85603024 C T 0.072284 -4.1608e-06
10:85610451 G A 0.244689 4.8100e-06
10:85614529 G A 0.423152 -1.3573e-05
10:85617931 G A 0.320287 1.9542e-05
10:85623426 T C 1.617636 5.9763e-06
10:85625849 T G 0.072620 -1.2392e-05
10:85626460 C T 0.087736 -3.7394e-06
10:85626561 T G 0.854192 2.4069e-05
10:85628432 C T 0.029782 9.0383e-06
10:85630450 A G 0.044745 -5.8585e-06
10:85633078 G A 0.399435 4.1380e-05
10:85634184 T C 1.325162 2.1545e-05
10:85639992 C T 0.065715 5.0703e-06
10:85642482 T C 0.506104 -1.9932e-05
10:85646347 T C 0.079563 -4.2424e-06
10:85650171 G T 0.638327 -2.4577e-05
10:85652778 A C 0.388148 4.3158e-05
10:85666169 C T 0.145713 1.4201e-05
10:85667122 C T 1.193936 1.5338e-05
10:85668641 G A 0.042685 1.7735e-06
10:85671345 A G 0.148395 1.4700e-05
10:85675348 T C 0.859723 -5.2083e-07
10:85677231 A G 0.088606 -4.1495e-06
10:85682264 A G 0.031741 -1.6732e-06
10:85684756 G C 1.618061 2.1682e-05
10:85687286 C T 0.118715 1.2760e-05
10:85697908 G A 0.050943 -6.3066e-07
10:85702683 C T 0.439427 2.0923e-05
10:85702936 T C 0.347282 -1.2087e-05
10:85705743 C T 0.298515 5.0148e-05
10:85710935 A G 0.039662 -1.5291e-05
10:85712197 C T 0.111609 3.0847e-06
10:85713065 A G 0.148239 4.3748e-05
10:85715936 G A 1.107037 2.2394e-05
10:85718438 T C 0.099856 -7.0162e-06
10:85719541 T C 0.062598 1.6447e-05
10:85724214 A G 0.185158 -1.0381e-05
10:85724777 G A 0.124134 1.2455e-05
10:85729382 A G 0.666277 -1.0946e-06
10:85730882 T C 0.045813 -2.4194e-06
10:85739749 G A 0.094552 7.2561e-06
10:85740524 A G 0.450827 3.0311e-05
10:85741477 A G 0.381497 6.0600e-06
10:85746145 C G 0.088831 -6.7919e-06
10:85746689 G T 0.041590 -1.2866e-05
10:85756204 A G 0.025526 -1.4051e-05
10:85759155 T C 0.521162 1.7513e-05
10:85760031 T C 0.049087 4.4482e-08
10:85761914 C A 1.582713 -1.9256e-05
10:85770248 A G 0.076540 -3.1012e-05
10:85777439 C T 0.097228 1.0574e-05
10:85779803 A G 0.078954 4.2143e-06
10:85786443 T C 0.147355 -4.1488e-05
10:85791400 C T 0.096620 3.5220e-05
10:85791772 T C 0.051772 -5.4254e-06
10:85794340 C T 0.076068 2.8825e-06
10:85796390 C T 0.027352 -3.6153e-05
10:85797062 C A 0.083574 -2.5103e-05
10:85808812 T C 0.024734 -5.8952e-07
10:85817145 A G 0.417219 3.3317e-05
10:85822276 A G 0.288397 -3.0309e-05
10:85823761 C T 1.440117 2.2239e-05
10:85829046 A G 0.164796 -7.2435e-06
10:85838758 T C 0.687801 -3.0068e-05
10:85844634 C T 0.076805 -2.9230e-06
10:85845488 T C 1.100203 -1.9998e-06
10:85857899 T C 0.048468 -3.9729e-06
10:85866838 T G 0.704209 -4.0543e-05
10:85876968 A G 0.098027 -9.0099e-06
10:85887054 G A 0.303703 1.1907e-06
10:85889515 T C 0.092791 -2.0924e-05
10:85891546 A C 0.720813 -4.5848e-05
10:85892457 G A 0.181734 1.5591e-05
10:85900047 T G 0.355999 3.1766e-05
10:85902110 G A 0.069567 1.0264e-05
10:85907180 T C 0.070859 -1.5581e-05
10:85910311 G C 0.110732 -3.5897e-06
10:85917764 G T 0.041236 -3.5370e-06
10:85920085 T C 0.549683 -1.6772e-05
10:85925967 A G 0.158374 1.5893e-05
10:85932247 A G 0.274532 -2.2297e-05
10:85936160 C T 0.545199 -7.1329e-06
10:85938991 T C 0.057052 1.1314e-05
10:85945289 G C 0.692853 1.0278e-05
10:85950890 T G 0.169406 -5.2553e-06
10:85952829 A G 0.278146 -3.7689e-05
10:85956268 A C 0.085662 2.5148e-05
10:85960296 T C 0.920261 -3.6901e-05
10:85960572 A G 0.118191 -3.8884e-05
10:85960774 A G 0.025026 5.0620e-08
10:85963752 A G 0.024057 -1.2143e-05
10:85964130 T C 0.365083 -2.0222e-05
10:85964637 T C 0.092173 1.3008e-05
10:85966830 T C 1.849653 3.6263e-05
10:85974231 T C 0.086257 1.7612e-06
10:85981161 A G 0.033607 -2.8229e-05
10:85984323 A G 0.474353 -1.2651e-05
10:85984444 G T 0.052381 1.5591e-05
10:85990982 T G 0.082323 -1.2785e-05
10:85991784 C T 0.115499 1.0431e-05
10:85992390 T G 0.072341 -2.2341e-05
10:85993442 T C 0.130869 3.3035e-05
10:85993836 G A 1.953596 -1.2427e-05
10:85994380 A G 0.751017 1.5628e-05
10:85996673 A G 0.097463 4.5148e-06
10:85997105 T G 0.133263 9.0551e-06
10:86002950 A G 0.130985 1.5178e-05
10:86005238 A G 0.171555 1.3905e-05
10:86011041 G A 0.031775 -2.3738e-05
10:86014873 G A 0.276409 6.4032e-06
10:86015425 A C 0.356155 -7.7848e-07
10:86017740 T C 0.080324 1.3183e-05
10:86023002 T C 0.276630 -7.1091e-06
10:86024175 T C 0.181897 2.0471e-05
10:86032647 G A 0.039737 -2.2735e-06
10:86059232 A G 0.295081 2.6999e-06
10:86062788 C T 0.025386 3.5076e-06
10:86073659 C G 1.567141 -6.7216e-06
10:86111627 A G 1.701445 -2.3577e-06
10:86130899 T C 0.024234 5.6201e-06
10:86131671 G A 0.021055 -9.1938e-06
10:86134193 G A 0.058157 1.0246e-05
10:86147991 A T 0.101342 -3.3950e-05
10:86159273 C T 0.072399 1.4550e-05
10:86159364 T C 0.030537 3.1459e-06
10:86184364 T C 0.046690 -3.0953e-06
10:86199507 G A 0.234996 3.3598e-06
10:86206701 G A 0.754444 1.7830e-05
10:86221826 C T 0.049382 -4.3066e-05
10:86222233 A G 0.258213 -1.1991e-05
10:86227563 A G 0.194494 3.9507e-05
10:86229890 G A 0.180010 -1.1952e-05
10:86259580 G T 0.075898 1.8823e-06
10:86270394 A G 1.333162 -2.9464e-05
10:86273249 C T 0.409519 -5.6082e-06
10:86274871 T C 1.700601 -1.4249e-06
10:86281577 C T 0.867659 1.8705e-05
10:86283621 G T 0.107734 -3.1262e-05
10:86308588 A G 0.508729 1.1623e-05
10:86327165 G A 0.870627 -1.5897e-05
10:86332480 C T 0.698857 1.4820e-05
10:86342328 T C 0.115563 3.6391e-07
10:86347532 A G 0.130774 1.5708e-05
10:86351634 A G 1.768914 -1.5947e-05
10:86355239 G A 0.324965 3.0234e-05
10:86357723 G A 0.237947 -3.7862e-05
10:86359277 C T 1.085074 -4.8976e-05
10:86366659 A G 0.076700 -1.2912e-05
10:86368463 A G 0.029745 3.0569e-06
10:86376708 C T 0.070710 7.7835e-06
10:86385323 T C 0.267610 2.0245e-05
10:86416616 T G 0.067017 -5.5147e-05
10:86419744 T C 0.030993 -9.3264e-06
10:86422841 A G 0.348509 3.2431e-05
10:86423210 C T 0.268807 7.9056e-06
10:86424001 C T 1.966464 -1.1811e-05
10:86427820 G A 0.161407 -6.1696e-06
10:86436363 G A 0.557476 -9.8841e-06
10:86438663 C T 0.232857 -6.3289e-06
10:86439050 T C 0.109369 2.7401e-06
10:86441262 A C 0.168121 5.4376e-07
10:86449743 T C 0.043113 1.5348e-05
10:86453639 T C 0.080205 -5.1111e-05
10:86457358 A T 0.057066 1.9497e-05
10:86469912 A G 0.031078 -2.7581e-06
10:86470026 G A 0.543992 1.0488e-05
10:86471150 A G 0.688750 -2.0104e-05
10:86472882 A G 0.023551 1.5448e-05
10:86472934 A G 0.092798 -3.1919e-06
10:86476349 A G 0.128986 2.8369e-05
10:86484276 A G 0.243934 -2.5505e-05
10:86505806 C A 0.205247 6.5854e-06
10:86511286 A G 0.080249 -2.7023e-06
10:86513831 C T 0.191158 -8.8750e-06
10:86515366 A G 0.036551 2.4687e-06
10:86516418 G A 0.056852 1.0889e-05
10:86529779 T C 0.193637 -2.6096e-07
10:86529952 C T 1.191832 -2.0841e-05
10:86543532 T G 0.089116 2.6293e-05
10:86560394 G A 1.010822 -1.2475e-05
10:86576640 A G 0.046132 8.7536e-06
10:86578101 G A 0.117205 -3.8587e-06
10:86583134 G A 0.063747 4.4134e-05
10:86588736 T C 0.037140 -3.2385e-06
10:86598574 G A 1.283304 8.9459e-06
10:86602100 G A 0.088514 1.9624e-05
10:86606201 A G 0.085067 1.6849e-05
10:86606324 T C 0.984684 7.6182e-06
10:86606325 G A 0.250275 2.5735e-05
10:86620129 G T 0.024251 -1.1620e-05
10:86625926 A G 0.133576 3.5399e-06
10:86636792 T C 0.050470 -1.6463e-05
10:86646491 T C 1.874608 -1.9101e-05
10:86650958 G A 1.052979 1.1451e-05
10:86651122 A G 0.031530 -2.7939e-07
10:86663378 T G 0.032074 -2.6731e-05
10:86665951 A G 0.162542 1.1115e-05
10:86677528 C T 0.097021 1.3426e-05
10:86682395 T C 0.137887 -1.3713e-05
10:86698435 G T 0.811187 -1.1157e-05
10:86706986 C G 0.107162 1.1236e-05
10:86707942 A T 0.039322 -1.3915e-05
10:86713415 T C 0.048753 -1.6182e-05
10:86714738 T C 0.136316 -5.0543e-06
10:86715449 T C 0.079852 -1.0622e-05
10:86719841 A C 0.051718 -2.8456e-05
10:86741196 G A 0.413697 -2.2892e-06
10:86748811 A G 0.114751 -1.6638e-07
10:86748950 G A 0.030037 -1.1847e-05
10:86752010 C G 0.031999 -9.2078e-06
10:86770293 A G 0.022238 1.5973e-05
10:86774683 A G 1.157079 7.2807e-07
10:86788216 C T 0.031904 -4.3826e-06
10:86796264 A G 0.181547 -3.5379e-06
10:86799865 T C 0.348383 -1.6404e-07
10:86801676 T C 0.071682 -1.7473e-05
10:86828118 T G 0.069873 2.7294e-05
10:86828226 C A 1.264727 -1.1837e-05
10:86841554 A G 0.033594 -7.6512e-06
10:86852648 A C 0.648081 -2.0603e-05
10:86865706 T C 0.032516 4.2666e-05
10:86870992 T C 0.357396 -5.2738e-06
10:86883087 C T 1.012865 -2.4311e-05
10:86883369 T G 0.023843 5.1900e-06
10:86892634 G T 0.200154 3.6989e-05
10:86892900 T C 0.586272 -1.0697e-05
10:86893742 A G 0.943519 -1.2316e-05
10:86893823 T C 0.021453 1.0515e-05
10:86898684 A G 0.069877 -1.9177e-05
10:86921129 G A 0.283283 -4.0897e-05
10:86930534 T C 0.354326 -2.3700e-06
10:86952862 A C 0.714551 -4.3829e-05
10:86953327 G A 0.031646 6.3489e-06
10:86961351 A G 0.043535 -2.9170e-06
10:86966732 T C 0.701577 -6.2007e-05
10:86973496 A C 0.789483 1.0799e-05
10:86983113 A G 0.207444 9.0326e-06
10:86983258 T C 0.095011 -1.0425e-05
10:86989410 C G 0.038251 -4.0954e-06
10:86992406 C T 0.032271 -6.5168e-06
10:86998764 C G 0.029432 1.4556e-05
10:87006371 A G 0.108475 -2.2672e-05
10:87015917 A C 0.547501 -3.0992e-05
10:87021916 T G 0.048434 9.0690e-06
10:87023216 G A 1.911829 7.4841e-06
10:87042577 T G 0.045085 2.2233e-07
10:87079419 G A 0.123703 -1.8268e-05
10:87081301 C T 0.038571 -1.1566e-06
10:87081993 A G 0.609551 -4.4516e-05
10:87107243 C T 0.085849 -2.5567e-05
10:87108653 G A 0.392951 -1.7517e-05
10:87113955 A G 0.038367 -3.4231e-06
10:87122568 G A 0.121554 -2.1205e-05
10:87125225 G T 0.045911 -1.1925e-05
10:87132373 G C 0.836390 -2.4469e-06
10:87132938 C G 0.982192 -1.1508e-05
10:87136787 A G 0.094148 1.2491e-05
10:87150016 A G 0.650614 -4.6748e-06
10:87150327 A G 0.092859 -3.6801e-05
10:87160670 C A 0.948754 -5.8202e-06
10:87172617 A G 0.052140 5.6744e-06
10:87173212 T C 0.022969 -9.7790e-06
10:87174541 G A 0.044021 -3.2199e-06
10:87184016 C T 1.878912 4.1385e-05
10:87186681 T C 1.628780 1.8610e-06
10:87209524 T C 1.255014 3.7570e-05
10:87212430 A C 0.054275 -3.5127e-05
10:87220723 T C 1.702318 1.2742e-05
10:87232792 G A 0.073066 -8.8041e-06
10:87236368 C T 0.079348 -6.3590e-06
10:87251998 A G 0.108441 6.6230e-06
10:87269656 A G 0.181976 -2.0309e-05
10:87282075 C T 0.053510 1.2022e-05
10:87285907 A C 1.054333 1.6233e-05
10:87286293 A G 0.079444 3.5080e-05
10:87286302 A G 0.061231 -2.8929e-06
10:87286454 A G 0.080739 -1.8780e-05
10:87287808 T C 0.275831 -1.0516e-05
10:87288497 T C 0.679247 -3.8220e-06
10:87290114 G A 1.778026 1.1921e-05
10:87291191 A G 0.093295 3.0796e-05
10:87293249 A G 0.040730 -4.1316e-06
10:87293891 A G 0.242924 -1.9636e-05
10:87296300 T C 0.330262 -3.5429e-06
10:87298004 A G 0.413276 -1.3832e-05
10:87300091 T C 1.751198 -5.5245e-06
10:87302021 T C 1.907834 -1.4816e-05
10:87302288 C G 0.192818 1.6299e-05
10:87305564 C G 1.084928 2.4127e-05
10:87311207 T C 0.073688 1.1687e-05
10:87315832 A G 0.288461 6.7762e-05
10:87316933 A G 0.022826 5.8730e-06
10:87320674 C T 1.342481 9.2752e-06
10:87320816 A G 1.015034 -3.3076e-05
10:87332666 T C 0.054231 -1.2139e-06
10:87344549 C A 0.057321 1.9868e-05
10:87354682 T G 0.116434 -1.0538e-05
10:87357053 T C 0.108206 -4.1922e-05
10:87360536 A G 0.052966 -4.7219e-05
10:87367063 C T 0.115268 5.4394e-05
10:87367366 C A 1.689654 1.9361e-05
10:87367922 C T 0.189309 1.1664e-05
10:87369264 C A 0.193144 1.6356e-05
10:87369603 A G 0.665811 -1.8783e-05
10:87380755 T C 0.027433 -1.8224e-05
10:87381686 A C 0.054506 -8.3784e-06
10:87384091 G A 0.101179 4.3630e-05
10:87384933 A G 0.039159 -6.3304e-06
10:87387404 T C 0.279231 4.9662e-05
10:87395919 T C 0.036157 -8.4577e-07
10:87416318 T C 0.098194 4.2423e-05
10:87439344 A G 0.067762 -2.4872e-05
10:87443120 G T 1.156184 1.0508e-04
10:87448604 T G 0.065226 -7.8318e-06
10:87451719 C T 0.067510 -1.2654e-05
10:87460315 T G 0.128727 -1.6302e-05
10:87461067 T C 1.005491 4.1044e-05
10:87463574 A C 0.291232 -3.4000e-05
10:87484382 T C 0.040478 -9.7675e-06
10:87489317 C T 0.040346 -1.1797e-05
10:87495185 G A 0.021375 6.9404e-06
10:87496971 T C 0.131369 -7.7398e-06
10:87507764 A G 0.040852 -1.4611e-05
10:87510269 G A 0.070206 6.7737e-06
10:87513389 A G 0.942319 -2.9314e-05
10:87516627 G A 0.047135 2.5520e-05
10:87523031 T C 0.033243 2.0182e-05
10:87524422 A C 0.132906 -1.8415e-06
10:87526796 A G 0.058038 -1.0445e-05
10:87537345 G C 0.199610 4.7141e-06
10:87541786 T C 0.086801 -1.4366e-05
10:87543910 A G 1.364560 -4.5610e-05
10:87558402 G C 0.041158 -1.2430e-05
10:87573941 G A 0.494538 -1.9633e-05
10:87614019 G C 0.048124 -1.0397e-05
10:87616484 G A 0.048070 -2.4127e-05
10:87621990 G A 0.071495 1.0093e-05
10:87626429 G T 0.064236 -1.0755e-05
10:87629455 G A 0.145482 9.4016e-06
10:87634169 C T 0.174068 -1.7003e-05
10:87642849 C T 0.847940 -2.9050e-06
10:87643127 A G 0.076319 -9.1069e-06
10:87650413 T C 0.087865 -1.9204e-05
10:87654202 G A 0.145125 1.1508e-05
10:87657173 T C 0.057498 -1.8064e-06
10:87660149 C T 0.044065 -6.8194e-05
10:87662864 C A 0.590104 -1.2235e-05
10:87663687 A G 0.119942 9.9889e-06
10:87673238 G A 0.023999 -1.0287e-05
10:87674655 C T 1.750701 -2.1922e-05
10:87675994 A G 0.072637 -3.3474e-05
10:87677536 C A 0.074004 4.5735e-05
10:87678432 G C 1.172687 1.2034e-05
10:87683754 A G 0.086675 3.4289e-06
10:87685741 G A 1.068925 9.8458e-06
10:87691875 T C 0.052735 1.3318e-07
10:87698378 G C 0.025026 -2.3884e-06
10:87699206 A G 0.035773 1.8519e-07
10:87699990 A G 0.055427 -6.7938e-07
10:87700045 G C 0.043021 1.3682e-05
10:87701735 A G 0.422642 4.3085e-06
10:87702616 T C 1.144853 4.4273e-06
10:87710374 C T 1.976154 1.3268e-05
10:87713839 A T 0.150514 4.2922e-06
10:87717359 T C 0.212353 8.5092e-06
10:87720085 A G 0.367681 -4.1268e-06
10:87738334 A G 1.962718 2.4716e-05
10:87742170 T G 0.840902 -1.5894e-05
10:87751452 C A 0.162695 -5.4661e-06
10:87755576 C T 0.190427 5.5156e-06
10:87755690 C T 0.215314 5.0450e-06
10:87762136 A G 0.222991 -4.6061e-05
10:87781251 A C 0.836322 -1.1596e-05
10:87782983 T C 0.028293 8.7601e-06
10:87790138 G A 1.560087 -1.9092e-05
10:87793944 T C 0.086998 2.8822e-06
10:87799704 G C 0.094376 1.7437e-05
10:87806564 C A 0.231038 1.7285e-05
10:87813843 A C 0.125647 1.3309e-05
10:87814244 A C 0.023789 1.8241e-05
10:87819622 C T 0.040771 9.8740e-07
10:87820350 A G 0.029786 2.3808e-05
10:87820706 A G 1.740063 -4.2134e-06
10:87821270 T C 0.065117 -3.4052e-05
10:87824518 C T 0.052857 1.1927e-05
10:87828208 G A 0.118664 9.5081e-06
10:87832759 C T 0.773565 -2.8242e-05
10:87838333 C T 0.046125 8.4139e-06
10:87840471 T C 0.150956 1.9163e-05
10:87841187 A G 0.140613 1.7059e-05
10:87842723 A G 0.052150 1.0490e-05
10:87842772 A G 0.341400 -2.0110e-05
10:87843290 A G 1.414646 -2.4883e-05
10:87844054 C T 0.115176 -3.2487e-05
10:87845394 A G 0.036055 1.2014e-05
10:87845783 T C 0.105894 3.2218e-05
10:87848160 C T 0.148191 2.0779e-05
10:87848346 C A 0.889006 -1.7168e-05
10:87848584 G T 0.504925 -2.8800e-05
10:87850913 G C 0.026015 -8.5381e-06
10:87858179 A G 0.042124 -2.2645e-05
10:87865206 C A 0.033696 -8.6419e-06
10:87869651 T C 1.298841 1.5566e-05
10:87870465 C T 0.069384 -2.9001e-05
10:87870573 G A 1.785230 6.7837e-05
10:87872802 T C 0.118419 1.9770e-05
10:87873589 A G 0.088810 5.3783e-06
10:87879204 A G 0.058946 7.5626e-06
10:87884178 T C 0.035817 1.0403e-06
10:87886436 T C 0.031227 -4.2845e-06
10:87887668 C G 0.123771 -4.0301e-06
10:87889965 T C 0.158496 1.5854e-05
10:87896157 A G 0.268950 -3.9993e-06
10:87897627 A G 0.054924 -3.5982e-07
10:87898003 T C 0.510878 -2.6744e-05
10:87903857 A G 0.072831 3.2588e-06
10:87916355 G A 0.142898 -1.2951e-05
10:87922146 T C 0.219071 1.5984e-06
10:87927274 T G 0.065481 -1.9130e-06
10:87931682 A C 0.043470 1.0960e-05
10:87938800 A G 0.080236 -2.5635e-05
10:87941306 T C 0.068680 5.2073e-06
10:87946673 C G 0.288897 -7.6613e-06
10:87960347 G A 0.991211 4.3488e-06
10:87970222 C T 1.588819 2.4701e-06
10:87975766 A G 0.478593 -8.0549e-05
10:87976544 T G 0.150204 -5.2071e-06
10:87977714 T C 0.040781 1.1302e-05
10:87978214 A G 0.128897 -4.8830e-06
10:87984767 A C 0.776264 4.5375e-05
10:87986939 A G 0.036793 2.1283e-05
10:87990271 T G 0.770090 3.7410e-05
10:87990995 T C 0.053241 -5.0037e-05
10:87991444 G C 0.172793 1.2173e-05
10:87992727 C T 0.345959 1.7981e-05
10:87996451 A G 1.756365 1.6001e-05
10:87999253 A G 0.149177 9.3884e-06
10:88001135 A G 0.116750 2.7981e-05
10:88001714 A C 1.361741 2.1806e-05
10:88007669 C A 0.033029 7.1979e-06
10:88010045 C T 0.185399 6.8467e-07
10:88015174 A G 1.667161 3.4500e-05
10:88017150 G T 0.075782 -5.3752e-06
10:88017516 G A 1.743507 3.3928e-05
10:88022780 T C 0.046112 3.3033e-05
10:88031161 A G 0.099316 -1.2421e-05
10:88045116 C T 1.973974 -4.0231e-06
10:88049123 G A 1.805027 3.0570e-05
10:88049778 G A 1.863021 3.0985e-05
10:88063619 G A 0.183924 -1.3333e-05
10:88066536 C A 1.878548 1.0549e-05
10:88066744 C A 0.031612 2.2804e-05
10:88067925 C T 0.366525 1.9514e-05
10:88072702 A G 0.130489 4.8900e-06
10:88080316 T G 0.331880 -1.9574e-05
10:88081438 T C 0.108016 -2.4669e-05
10:88085327 T C 1.746224 3.0855e-05
10:88095081 T C 0.047988 6.6329e-06
10:88101483 T C 0.144849 -3.5527e-07
10:88105694 G A 0.084295 -1.2498e-05
10:88117318 A C 0.910806 -4.3576e-06
10:88117705 T C 0.083078 -6.4798e-06
10:88121309 C T 0.136095 1.4184e-05
10:88121978 A G 0.692615 -4.8356e-05
10:88126072 A G 0.306164 1.4810e-05
10:88129671 A G 0.593748 -1.6890e-05
10:88134257 T G 0.857816 5.2128e-05
10:88138035 T G 0.082408 2.3168e-05
10:88144889 A G 0.029650 1.1458e-05
10:88145939 T G 0.535275 -5.0330e-06
10:88150139 T C 0.221835 -1.1936e-05
10:88162238 G A 1.768006 -4.6091e-06
10:88163012 A G 0.153981 -1.5721e-05
10:88166977 A C 0.146441 9.3670e-06
10:88169084 G A 0.100482 7.5526e-06
10:88181002 A G 0.638405 -3.0649e-05
10:88193911 T C 1.771076 3.3119e-06
10:88196293 G C 0.026964 -3.6440e-06
10:88202902 A C 0.083330 -6.6955e-06
10:88210344 A G 0.048740 5.9903e-06
10:88233827 A G 0.073729 2.8107e-05
10:88234718 T C 0.092438 3.6759e-06
10:88242825 A G 1.851639 -1.3544e-05
10:88251730 T C 0.038649 1.4140e-06
10:88252310 C T 0.189605 -4.8653e-06
10:88264015 A G 1.504999 -6.4493e-06
10:88269178 T C 0.027685 2.2447e-05
10:88271979 T C 0.033753 3.3852e-07
10:88276565 A G 0.025757 -1.0081e-05
10:88277104 T C 1.928685 2.7842e-06
10:88284689 A G 0.046656 1.0509e-05
10:88294778 C T 0.077054 1.7689e-05
10:88306141 A G 1.930909 1.4834e-05
10:88307898 A G 0.096871 3.8351e-06
10:88337100 C T 0.357114 -2.3195e-05
10:88340471 A C 0.632194 -1.4180e-05
10:88344230 A C 0.272632 3.6592e-05
10:88349538 C T 1.422805 -6.3478e-06
10:88363342 T C 0.123590 7.8734e-06
10:88373843 G A 0.275182 5.0309e-06
10:88373875 G A 1.269011 -2.1128e-05
10:88374693 G T 0.025743 2.8434e-05
10:88385485 C T 0.051116 3.8359e-06
10:88390403 G C 0.066086 2.3188e-05
10:88396393 C T 0.052014 3.0987e-05
10:88400238 A G 0.636865 -1.8453e-05
10:88414297 C T 0.114771 -3.5138e-05
10:88414569 T C 0.272965 -1.3003e-05
10:88416963 A G 0.035484 1.0751e-05
10:88426230 A G 0.024333 -5.9911e-07
10:88433684 G A 1.356638 -2.3239e-05
10:88435818 T C 0.715350 -4.9313e-06
10:88440162 A G 0.067694 8.1625e-06
10:88441709 G A 1.083945 -3.8105e-05
10:88442440 A G 0.201300 8.3022e-06
10:88443575 T C 0.229423 4.5474e-05
10:88444633 G A 0.089694 -1.3239e-06
10:88444924 A G 1.480504 -9.1957e-06
10:88445071 C G 0.112483 2.2249e-05
10:88450870 T C 0.075326 2.1993e-05
10:88453874 T C 1.927155 -2.4257e-06
10:88454239 T C 0.060085 -2.0018e-06
10:88455879 A G 1.249156 2.0443e-05
10:88458280 G A 0.049223 -3.7807e-06
10:88458404 A G 0.065630 2.0542e-06
10:88466837 T G 0.149908 3.7826e-05
10:88473679 G T 0.065321 -5.2345e-06
10:88478802 G A 0.074436 2.2865e-05
10:88480916 G A 0.080045 -1.5553e-06
10:88481754 A G 0.326176 -1.2760e-05
10:88483527 A G 0.055200 -1.3039e-05
10:88486374 G A 0.153427 2.3721e-05
10:88494531 A G 0.081834 1.5141e-05
10:88503041 A G 0.491655 -2.2704e-05
10:88504530 A G 0.073790 3.4374e-06
10:88507871 A G 0.024798 4.2698e-06
10:88508480 G A 0.553705 -2.3307e-05
10:88509897 A G 0.084611 2.9512e-05
10:88512918 T C 0.364254 -1.5823e-05
10:88521285 G T 0.026855 -1.0210e-05
10:88523137 T C 0.593544 -1.5553e-06
10:88530335 A G 0.030524 8.0511e-06
10:88536910 G A 0.089677 -9.0695e-06
10:88560086 T C 0.038649 1.3677e-05
10:88601610 A G 0.037507 -1.9368e-06
10:88608397 A G 0.036184 1.2309e-05
10:88611543 A G 0.143884 -1.4147e-05
10:88618047 A G 0.495949 1.3187e-05
10:88626977 G A 0.166870 3.1321e-05
10:88639150 T G 0.026366 -2.9824e-05
10:88639889 A G 0.079345 -2.4740e-05
10:88648670 T C 0.260389 -1.3419e-06
10:88652796 T C 0.104732 7.0670e-06
10:88656451 C T 0.063519 -3.8054e-05
10:88660996 G A 0.148929 2.6515e-05
10:88662088 T C 0.042627 -1.0034e-05
10:88665316 T C 0.029483 -2.0244e-05
10:88682555 T G 0.602826 -1.6553e-05
10:88687893 T C 1.898247 -8.8003e-07
10:88690650 C T 0.154039 -1.7752e-05
10:88692642 T C 0.049736 3.2706e-05
10:88694137 A G 0.051150 -1.2275e-05
10:88696381 G A 0.807414 6.2130e-06
10:88696622 G C 0.152948 -1.0448e-05
10:88700892 T G 0.161413 2.5386e-05
10:88702350 C G 1.927431 1.2064e-05
10:88704606 T C 0.098459 -1.0642e-05
10:88708237 G A 0.791125 3.2173e-05
10:88708370 A G 1.934519 8.7788e-06
10:88723363 C T 0.058970 -1.1177e-05
10:88732030 T C 1.089925 -1.5803e-05
10:88739067 C T 0.316044 -6.7497e-07
10:88739107 T C 0.096667 2.3260e-05
10:88739198 T C 0.090456 -9.7701e-06
10:88745082 C T 0.181962 9.8669e-06
10:88757435 T C 0.643246 -1.5859e-06
10:88768657 T C 1.349526 -5.1923e-06
10:88769303 G C 0.076955 -2.1792e-05
10:88775744 C T 0.942206 5.8315e-06
10:88786593 C T 0.454111 2.0867e-05
10:88799072 C T 0.457388 2.4645e-05
10:88815974 T A 0.034784 -1.0199e-05
10:88836598 C G 0.038136 -1.3410e-05
10:88849769 T C 0.573329 3.4890e-06
10:88864876 C T 0.037174 6.3261e-06
10:88868824 A G 1.220461 -1.0541e-05
10:88906925 C T 0.575437 2.8988e-07
10:88908038 A G 0.272768 5.0847e-06
10:88931737 A G 0.751201 1.9709e-05
10:88944331 C T 1.139175 -8.6520e-06
10:88946889 A G 0.035878 -5.0887e-06
10:88954020 A C 1.695631 5.5697e-06
10:89108181 C T 0.292766 6.7914e-06
10:89132329 A G 0.391122 -9.7026e-06
10:89164708 C T 0.340173 4.1892e-05
10:89177263 G T 0.843187 -1.2307e-05
10:89182615 G A 0.429918 -3.4110e-05
10:89261053 A C 0.353701 -1.1611e-05
10:89264321 T C 0.055981 1.3179e-05
10:89266876 G A 0.071260 -1.8746e-05
10:89268968 A G 1.383248 -2.5091e-05
10:89271262 A G 0.032839 -3.3609e-06
10:89309048 C T 0.094053 6.9506e-06
10:89309386 T C 1.682246 -2.9023e-06
10:89310281 A G 0.370808 6.1137e-06
10:89316099 C T 0.094195 1.4693e-05
10:89318235 G A 0.068908 -2.4631e-06
10:89318334 G A 1.209307 2.1621e-05
10:89322448 A C 0.095637 -1.3583e-05
10:89323177 G A 1.085380 1.9207e-05
10:89338633 C A 1.550309 -1.2088e-06
10:89339054 G A 0.074419 8.0999e-06
10:89345399 G A 0.947330 7.8900e-06
10:89356233 G A 0.090347 3.6790e-06
10:89365443 C T 0.174707 -1.0119e-05
10:89366842 A G 1.231392 1.7119e-05
10:89370463 C G 0.046897 3.3527e-05
10:89375099 G A 0.027022 -8.3609e-06
10:89380806 C T 0.636749 1.1755e-05
10:89381993 G A 0.133338 1.5895e-05
10:89385484 T C 0.520826 1.3535e-05
10:89386072 G A 0.033651 2.1863e-06
10:89386348 T C 0.042324 1.4360e-05
10:89387331 T C 0.032285 2.4947e-05
10:89416902 A C 1.204197 -4.9087e-07
10:89431836 A G 0.056029 4.2348e-06
10:89441102 C T 1.018961 -1.3617e-06
10:89443310 C T 0.777618 1.3157e-07
10:89446384 C T 1.651229 -1.0096e-05
10:89447687 C T 0.518888 -1.9303e-05
10:89454316 C G 0.235016 1.8972e-06
10:89454366 G C 0.021324 -7.2805e-06
10:89456965 G A 0.032740 -1.7386e-05
10:89457071 A C 0.794933 -9.2563e-06
10:89459051 G A 0.791431 -1.0937e-05
10:89460482 G A 0.050882 -5.3914e-06
10:89463201 A C 0.041916 3.6659e-07
10:89465157 A G 0.121588 -1.6725e-05
10:89467133 A G 0.027314 -1.1938e-05
10:89468389 T G 0.334274 8.9344e-06
10:89468953 A G 0.050722 2.2834e-07
10:89476162 A G 1.957339 1.3155e-05
10:89486433 A G 0.854423 -1.6127e-05
10:89486805 G A 0.303169 4.2884e-06
10:89487046 A G 0.031278 3.0996e-06
10:89491268 C T 0.039200 -4.5524e-07
10:89491376 A G 0.049413 -2.4390e-06
10:89492648 G A 0.179551 3.3949e-05
10:89497000 A G 0.111399 -2.4504e-06
10:89521482 T C 0.074201 -1.2563e-05
10:89523816 G T 0.052894 -2.2505e-06
10:89550045 T C 0.100584 5.2281e-06
10:89552283 C T 0.593752 8.7606e-05
10:89565953 A G 0.625350 5.4663e-05
10:89583792 C G 0.363179 2.8059e-05
10:89584284 G A 0.387998 -3.2747e-05
10:89591344 G A 0.751952 -1.9807e-05
10:89594999 T G 0.941033 -1.5026e-05
10:89596281 A G 0.376303 4.1104e-06
10:89599354 C A 0.845896 -2.7973e-05
10:89599749 G T 0.167744 1.6705e-05
10:89605873 A G 0.116141 2.5394e-05
10:89606039 T C 0.104031 -1.1088e-05
10:89606189 A G 0.091360 1.1919e-05
10:89623323 A G 0.026349 -5.4699e-07
10:89630424 T C 0.072960 -1.5188e-05
10:89642609 G A 0.054472 -5.1845e-06
10:89646959 G A 0.042613 -5.3148e-06
10:89649577 G A 0.142925 7.8157e-06
10:89656156 C A 0.083908 2.5848e-05
10:89657594 G A 0.043776 -7.9590e-07
10:89676032 A G 0.098547 5.6212e-06
10:89684214 A C 0.698987 8.9667e-06
10:89685643 C T 0.316394 1.9582e-06
10:89694878 C T 0.094824 -1.0295e-05
10:89700671 C G 0.161838 1.7282e-05
10:89712473 A G 1.798965 1.8321e-05
10:89727184 A T 0.039013 5.1785e-06
10:89757949 T G 0.136261 3.6813e-06
10:89761172 T C 0.120384 1.8394e-05
10:89768584 A G 0.330888 3.1272e-06
10:89772935 T C 0.053680 -9.1926e-07
10:89774384 C A 0.032815 -1.5656e-05
10:89779324 C T 0.531035 1.9123e-05
10:89788638 C T 0.517133 3.3600e-05
10:89796787 T C 0.964074 -4.1141e-06
10:89797041 A G 0.069618 3.4194e-06
10:89803608 T C 0.632591 -4.9454e-06
10:89809345 A G 0.045095 -1.0739e-05
10:89810348 C T 0.031088 2.6017e-05
10:89812782 G A 1.030109 1.5960e-06
10:89814412 A C 1.165044 2.7794e-05
10:89820529 A G 0.061948 -1.8462e-05
10:89822258 A G 0.900569 -1.3816e-05
10:89826804 C T 0.206998 -3.0068e-06
10:89827275 T C 1.667763 -7.1221e-06
10:89830226 G C 0.264442 3.2433e-06
10:89837383 T C 0.038306 -4.0263e-06
10:89838048 A G 0.392261 -6.2817e-06
10:89838287 G C 0.215494 -6.5168e-06
10:89849352 A G 0.114197 -2.3438e-06
10:89850500 T C 0.021201 -2.3984e-05
10:89855562 T C 1.292810 -1.7026e-05
10:89857746 A G 0.037473 -1.0476e-05
10:89857817 G A 0.236359 1.0342e-06
10:89863831 C A 0.051939 -8.6900e-06
10:89865852 T C 0.499567 5.3025e-06
10:89866911 T C 0.023173 -4.2055e-06
10:89867111 G T 1.362499 6.0579e-06
10:89868396 C T 0.048162 -9.3246e-06
10:89873699 A G 0.665046 -1.3272e-05
10:89875198 G T 0.037874 -2.1187e-05
10:89878442 A G 0.038173 -1.9135e-05
10:89885149 G A 0.072284 -1.7102e-05
10:89885502 T C 0.042110 -1.5157e-05
10:89885587 A G 1.227883 5.0616e-06
10:89888368 C T 0.355271 -4.5629e-06
10:89892419 A G 0.051307 -3.4995e-06
10:89894590 A G 0.098489 -1.4753e-06
10:89895223 A G 0.356444 1.2574e-05
10:89895874 A G 1.345871 6.8804e-06
10:89898756 T C 1.005834 1.6269e-05
10:89900579 T C 0.089439 -1.4436e-05
10:89901139 G T 0.205166 -5.8443e-06
10:89904431 G A 0.148008 1.6903e-05
10:89905498 C T 0.381005 1.6775e-06
10:89906286 T G 0.902772 -2.0496e-05
10:89911897 G C 0.028378 4.0219e-08
10:89915163 T G 0.022864 -2.7603e-05
10:89917219 A G 0.034433 -4.9827e-06
10:89918487 G A 0.049760 2.6743e-06
10:89920474 T C 0.024564 5.4012e-06
10:89921017 G A 0.059612 -8.4267e-06
10:89931019 A G 0.379063 5.4462e-06
10:89931260 T C 0.039197 1.0616e-05
10:89950696 T C 0.173170 3.1695e-05
10:89950697 A G 0.072644 1.5594e-05
10:89951023 A G 0.058266 -9.9234e-06
10:89953613 G A 0.125929 2.3351e-08
10:89954892 G T 1.676306 -2.5655e-05
10:89960127 G C 0.129931 1.3972e-06
10:89966471 A C 1.849061 -1.2807e-06
10:89970481 A G 0.115057 1.5027e-05
10:89971647 A C 1.571422 -1.9895e-05
10:89976112 A G 0.340781 2.5614e-05
10:89978800 C T 0.341305 2.2736e-05
10:89981453 T C 0.049287 -3.5683e-06
10:89983534 T C 0.039751 -3.7437e-05
10:89987183 G A 0.967005 -2.1462e-05
10:89990174 T C 0.318213 5.4415e-06
10:89992108 T C 0.028739 -1.5904e-05
10:89993471 A G 1.368245 -8.5492e-06
10:89996566 T G 0.023561 -3.4158e-05
10:89997495 G A 0.873408 -3.1922e-05
10:89997570 T C 0.340564 4.2457e-06
10:90003768 G A 0.376952 -1.8376e-05
10:90004930 C T 0.188048 -4.2193e-05
10:90006507 C T 0.148004 -8.9948e-06
10:90006712 A G 0.042341 -9.6479e-06
10:90008047 A C 1.651307 -1.8302e-05
10:90008568 G T 0.138176 -2.8647e-05
10:90011263 A G 0.063672 -2.1003e-05
10:90014484 C T 0.072535 -1.3715e-05
10:90015575 A G 0.074517 5.3433e-06
10:90016571 T C 0.031530 7.7490e-06
10:90023033 C T 0.552172 -1.1986e-05
10:90025961 G A 0.107458 2.9520e-05
10:90027575 A G 0.044762 2.4491e-06
10:90027875 A G 0.838243 1.0716e-05
10:90042154 T G 0.453621 -1.0498e-05
10:90049968 C G 1.261191 -6.6481e-06
10:90050237 C G 0.080637 -1.5008e-05
10:90053088 T C 0.039458 -1.6170e-06
10:90053897 A G 0.028932 -3.2862e-06
10:90072352 C T 0.579558 -2.1311e-07
10:90073290 A G 0.337188 -1.7304e-06
10:90073986 A G 0.288999 1.4335e-05
10:90092730 G A 0.047145 1.9887e-05
10:90093569 C T 0.131852 -3.4258e-05
10:90095356 A G 0.074728 -2.1550e-05
10:90097621 T G 0.037796 8.7084e-06
10:90098844 G A 0.041862 2.4745e-05
10:90118158 G A 0.159649 1.0207e-05
10:90119807 A G 1.640057 -2.5055e-05
10:90135329 C T 0.023894 -1.7269e-05
10:90142815 A C 1.851010 -4.3414e-05
10:90147344 A G 1.846114 -3.9014e-05
10:90161586 C T 0.043191 -2.4569e-06
10:90162518 C T 0.061187 -2.3074e-05
10:90175108 C T 0.216004 -7.4611e-06
10:90178456 C A 0.557098 -2.3881e-05
10:90178820 A G 1.834099 4.9686e-06
10:90197240 G A 0.035878 -2.4655e-06
10:90198999 C T 0.409767 -3.0327e-06
10:90212467 C T 1.970020 -1.0802e-05
10:90212662 C T 0.959495 -2.7330e-05
10:90220632 T C 0.040091 2.8497e-06
10:90242160 T C 0.077975 3.5126e-06
10:90258876 T C 1.044221 1.1325e-05
10:90278380 C A 0.941802 5.9381e-06
10:90296389 A G 0.288992 -7.9564e-06
10:90311317 T C 0.723883 -6.6285e-07
10:90321949 C T 0.076027 9.2172e-06
10:90332928 G T 0.103732 1.5306e-05
10:90333045 A T 0.517327 -7.2954e-06
10:90333520 A C 0.025958 -1.0567e-05
10:90337121 C T 0.225677 1.0092e-05
10:90342837 G C 0.854739 3.7207e-06
10:90345537 A G 0.044833 3.1219e-06
10:90357159 C T 0.077383 -5.6085e-06
10:90360436 C G 0.216297 -3.5346e-06
10:90361418 G T 0.090867 -1.2948e-05
10:90384000 T C 0.852074 3.2688e-06
10:90397891 A G 0.040111 6.4335e-06
10:90412524 C T 0.127150 -9.2380e-06
10:90412685 T C 0.031476 1.3806e-05
10:90412968 A G 0.047098 2.5706e-06
10:90417499 T G 0.556439 9.2866e-06
10:90420641 C G 0.980512 5.3408e-05
10:90429266 T C 0.426946 3.0156e-05
10:90429652 G A 0.345881 3.3735e-05
10:90430848 G A 0.023316 -2.1631e-05
10:90433345 A T 0.168873 3.6381e-06
10:90436831 T C 0.023517 1.2706e-05
10:90439217 C A 0.077519 1.4523e-06
10:90440179 A C 0.168805 1.4874e-06
10:90446235 C T 0.816467 1.6496e-05
10:90458092 C T 0.396277 2.8834e-05
10:90459810 G A 0.453394 3.8769e-05
10:90463161 G C 0.049743 3.3809e-05
10:90466296 T C 0.483829 1.3354e-05
10:90471097 T C 0.027865 -4.9874e-06
10:90487906 C T 1.314650 2.1414e-05
10:90501517 C A 1.903020 2.9570e-06
10:90502999 G T 0.020841 -1.3496e-05
10:90512306 C G 0.409985 3.5513e-05
10:90514269 G T 0.163939 9.0571e-07
10:90517556 G A 0.055570 1.2718e-06
10:90524237 C T 0.432009 3.4392e-05
10:90527569 C T 0.089885 2.7661e-06
10:90530160 C T 0.418168 5.4399e-05
10:90530660 A C 0.705137 -1.7937e-05
10:90534759 A G 0.538107 -1.1033e-06
10:90536805 G T 1.960096 3.3582e-05
10:90539200 C T 0.149613 -2.8851e-05
10:90542058 T C 0.099329 -1.0362e-05
10:90544908 T C 0.114730 -1.6105e-05
10:90547576 A C 0.694784 -1.6440e-05
10:90567551 A G 0.050334 -1.2333e-05
10:90568182 G A 0.589431 1.1163e-05
10:90574957 C G 0.135697 -1.4294e-05
10:90577847 A G 0.047108 2.4638e-07
10:90578539 C T 1.424410 1.7142e-05
10:90580144 T C 0.607008 2.4119e-06
10:90583092 G T 0.072233 -2.5000e-05
10:90583615 C T 0.744051 -5.5889e-06
10:90586849 T C 0.981661 5.3673e-05
10:90588867 C T 1.564629 -3.3376e-05
10:90589116 G A 0.936189 5.7112e-06
10:90593692 T C 0.679336 1.6006e-05
10:90605565 A G 0.055910 2.0767e-05
10:90612719 C T 0.076564 1.7316e-05
10:90616058 A G 0.067918 2.9443e-05
10:90644735 T G 0.020841 -6.0320e-06
10:90658059 C T 0.525504 -1.8593e-05
10:90665355 A G 0.161906 1.9419e-06
10:90666952 T C 0.512737 -7.9996e-06
10:90669755 A G 0.038428 1.6584e-05
10:90672057 G A 0.031724 -1.5920e-05
10:90673024 A G 0.310819 -6.2062e-06
10:90673047 A G 0.074820 -3.8482e-06
10:90680186 T C 1.924252 -1.2777e-05
10:90686772 G T 0.150694 1.5037e-05
10:90690047 T C 0.027824 -5.4133e-06
10:90693487 G C 0.031506 -1.6947e-05
10:90693569 C T 1.638728 -5.4501e-05
10:90701308 A G 0.123665 1.5885e-06
10:90701477 T C 0.022690 -6.4573e-06
10:90712315 C T 0.063271 -7.2696e-06
10:90713195 C T 0.127402 3.0452e-05
10:90716837 A G 0.987863 -1.1835e-05
10:90719237 T C 0.771971 2.9402e-05
10:90725980 G A 1.664516 -1.1100e-05
10:90727334 A C 1.350107 3.4875e-06
10:90734906 T C 0.276715 -1.1666e-06
10:90739319 G A 0.200311 9.2318e-06
10:90739782 A G 0.047934 1.3179e-05
10:90740501 A G 0.254735 1.5809e-06
10:90742008 G A 0.806995 1.4060e-05
10:90746230 C T 0.235098 1.3514e-05
10:90749256 A G 0.234455 1.3540e-05
10:90751103 A G 0.055366 5.8088e-06
10:90754953 G T 1.001533 -1.0955e-05
10:90760225 C T 0.228206 3.8082e-05
10:90768825 G A 0.020103 -7.2264e-06
10:90769464 A G 0.790904 -2.9459e-05
10:90771829 C T 1.408754 -1.1062e-05
10:90775291 T C 0.205053 1.8260e-05
10:90776349 T C 0.316935 9.0746e-06
10:90784020 G A 0.039061 -1.1993e-05
10:90784498 C T 0.129734 -3.4291e-05
10:90785203 C T 0.052956 -1.2709e-05
10:90787881 C A 1.039795 6.5758e-06
10:90787957 C T 0.906814 -1.5549e-05
10:90790466 C T 0.191838 -1.2863e-05
10:90793960 A C 0.090813 -4.9128e-06
10:90794566 T C 0.033118 7.9920e-06
10:90795721 C T 1.476455 -8.5074e-06
10:90806832 G A 0.023007 -9.2237e-06
10:90807169 C A 0.420697 3.7505e-06
10:90814930 G C 0.174530 -1.6768e-05
10:90818774 C T 0.156824 -2.7731e-05
10:90826469 C T 0.235903 8.5540e-06
10:90826779 G A 0.917993 1.3322e-05
10:90838320 A G 0.065266 7.7164e-06
10:90840317 T C 0.144571 6.2444e-06
10:90840600 G T 1.538773 -2.6660e-06
10:90840874 C T 0.055502 1.5837e-05
10:90847569 T C 0.081178 1.1543e-06
10:90854987 G A 0.646745 -1.1758e-05
10:90859876 G A 0.042069 -2.2931e-05
10:90876126 G A 0.436405 6.0648e-06
10:90877896 A G 0.045190 3.5323e-06
10:90878038 A G 0.191475 1.8268e-05
10:90878904 C A 0.040689 -7.9207e-06
10:90879234 T G 1.877090 -2.7569e-05
10:90883377 G A 0.452860 1.5972e-05
10:90884013 A G 0.024931 1.1150e-06
10:90887700 T C 0.028025 -2.9808e-06
10:90892100 C T 0.576885 2.4162e-06
10:90904160 C T 1.867642 7.7639e-06
10:90907037 G A 0.291814 7.0908e-06
10:90910855 G A 0.086274 4.3577e-06
10:90915859 A G 0.025580 6.6364e-06
10:90920133 C T 0.164772 5.3208e-06
10:90924218 G A 0.582682 -1.0199e-05
10:90930211 A G 0.043351 -4.3115e-06
10:90933754 C A 0.053534 1.2544e-05
10:90938691 A T 0.048403 -7.1872e-06
10:90940676 G A 0.030371 -7.3200e-06
10:90957055 A G 0.155073 -1.4018e-05
10:90957403 T G 0.260848 4.1749e-07
10:90964614 G T 0.196874 3.4690e-07
10:90966393 A G 0.302288 1.5835e-05
10:90966546 T C 0.205274 2.3885e-06
10:90966996 G C 0.221043 8.4941e-07
10:90969878 A G 0.034427 -2.2138e-05
10:90976646 T C 0.508688 1.2732e-05
10:90978270 C T 1.566781 1.8111e-06
10:90983288 C T 0.204663 2.3616e-05
10:90983629 T C 0.587449 -8.7922e-07
10:90984623 G A 0.247922 -2.0133e-06
10:90987564 G T 1.195238 -9.7515e-06
10:90989109 C T 1.105293 1.3502e-05
10:90992204 C G 0.908868 5.7322e-06
10:90992729 T C 1.149456 1.2980e-05
10:90993975 C T 0.077390 1.1460e-05
10:90995538 A G 0.242027 8.1617e-06
10:90999939 C T 0.221090 -4.4243e-06
10:91001126 C T 0.127935 3.8200e-06
10:91002927 T C 0.674943 4.1113e-06
10:91003419 C A 0.689396 2.2943e-06
10:91005854 T C 0.679030 2.2116e-06
10:91007339 T C 0.209171 -7.7837e-06
10:91016442 C G 0.153094 -4.4872e-07
10:91022111 G C 0.047173 8.6198e-07
10:91022696 A G 0.367497 1.4530e-05
10:91025427 A G 0.056998 -9.0164e-06
10:91029679 C A 0.039822 2.0076e-06
10:91030083 G A 0.218129 7.1654e-06
10:91033432 A G 1.270150 7.5006e-06
10:91038280 A G 0.028953 6.7779e-06
10:91040524 C T 0.314926 5.3860e-06
10:91041098 T C 0.800777 -1.0089e-05
10:91057358 T C 0.207138 2.1825e-06
10:91059159 A G 0.572000 -1.9987e-06
10:91060752 A G 0.108958 2.6069e-05
10:91065949 C A 0.338786 6.6621e-06
10:91066075 G A 0.481160 2.9635e-06
10:91066460 A T 0.922661 3.1609e-06
10:91066769 A C 1.449752 9.0488e-07
10:91067595 G C 0.941547 9.8045e-06
10:91070699 C T 0.345249 7.8850e-06
10:91093794 A G 0.117943 8.1312e-06
10:91108270 C T 0.028817 1.4206e-05
10:91109633 C T 0.029303 2.7055e-06
10:91111251 A G 0.027974 -7.2686e-07
10:91117366 G A 0.032591 -1.8611e-06
10:91117776 G C 0.048165 2.9838e-06
10:91117824 G C 0.088501 1.1867e-06
10:91121044 C T 0.057443 2.5840e-05
10:91134422 G T 1.896812 1.0695e-05
10:91135132 C T 0.425471 6.3011e-06
10:91136070 T C 0.462566 9.8929e-06
10:91138582 G A 0.365270 -7.1228e-06
10:91147610 C T 0.062649 6.1054e-07
10:91150770 G T 0.110793 6.2855e-07
10:91162677 T C 0.370581 -7.2691e-06
10:91162971 A G 0.027161 -1.3026e-05
10:91174566 T G 0.104099 -1.8647e-05
10:91180207 T C 0.061163 2.1791e-05
10:91180492 A G 0.035712 -1.5261e-06
10:91181853 T C 0.507464 1.4326e-05
10:91182097 G C 0.046193 1.4742e-05
10:91186699 A T 0.028263 -1.3155e-05
10:91186842 G A 0.452380 3.0228e-06
10:91187743 C G 0.419909 3.1955e-06
10:91195363 T C 0.951444 2.7191e-05
10:91200711 T C 0.398884 1.2744e-05
10:91201987 A C 0.039809 -5.4821e-06
10:91202044 G A 0.038309 1.7965e-06
10:91215832 T G 0.049301 -5.4481e-06
10:91222287 C A 0.183856 -8.5780e-07
10:91223352 G A 0.185518 5.1199e-07
10:91229610 C T 1.065851 9.6678e-06
10:91230208 T C 0.028864 5.9246e-06
10:91244090 C A 0.090622 -2.7582e-06
10:91245284 G T 0.657852 7.7033e-06
10:91250370 A G 0.037663 1.6642e-06
10:91251499 G A 0.189992 -1.3899e-06
10:91254008 A G 0.182353 -1.6961e-08
10:91262708 A G 0.041026 1.3007e-06
10:91275757 T G 1.169423 -1.0502e-05
10:91281081 A G 0.615599 -3.6058e-06
10:91283109 C T 0.177668 1.3193e-05
10:91289276 T G 0.140423 7.8707e-06
10:91292432 T C 0.105024 -1.1523e-06
10:91293184 A C 0.722401 7.6287e-06
10:91295685 T G 0.036766 -2.0091e-05
10:91296117 A G 0.080681 -6.1657e-06
10:91301008 T C 0.039475 1.0377e-05
10:91303631 A G 0.161148 -2.3059e-06
10:91313291 C G 0.047190 -7.4500e-06
10:91327719 G A 1.007065 -2.0478e-05
10:91334365 A C 0.060568 1.4693e-05
10:91335920 C T 0.344348 -3.9608e-05
10:91344169 A G 0.216810 -1.6086e-05
10:91345452 G A 0.088361 5.8168e-05
10:91346952 T C 0.047805 2.4432e-05
10:91347271 A G 0.040162 -7.8957e-06
10:91347851 T G 0.114207 2.5996e-05
10:91352966 A G 1.098493 -3.6150e-05
10:91358374 T C 0.147593 -3.3007e-05
10:91359116 T C 0.065249 2.6090e-05
10:91366042 C T 0.105245 -1.9504e-05
10:91370336 C T 1.256428 4.3894e-05
10:91370379 A C 0.026624 -1.7436e-05
10:91372533 A G 0.328538 1.6646e-05
10:91378758 A G 0.710573 3.6748e-05
10:91381305 G A 0.218354 -1.7346e-05
10:91388059 A G 0.038316 1.3956e-05
10:91399732 C T 1.459421 1.0279e-05
10:91404388 T C 0.043385 -2.1475e-05
10:91405044 T C 0.058242 2.3994e-05
10:91406620 A G 0.108597 1.3048e-05
10:91409585 T G 0.052208 1.5396e-06
10:91422868 T G 0.486266 2.1054e-05
10:91430749 C T 0.207508 -1.1987e-05
10:91433812 C T 0.139182 -7.1374e-06
10:91436852 T C 0.068472 7.9399e-06
10:91439665 T C 0.030224 1.1271e-05
10:91440709 A G 0.136625 -1.9143e-05
10:91448777 T C 0.058684 2.9576e-05
10:91468829 A G 0.052065 4.8158e-06
10:91477123 T C 0.105867 -8.8419e-06
10:91488979 T A 0.430897 8.1646e-06
10:91490858 G A 0.026066 2.1007e-05
10:91498127 C T 1.444778 9.9039e-06
10:91503883 C T 0.474544 4.4558e-06
10:91513937 G A 0.038578 -5.7307e-06
10:91520126 G A 0.043395 1.2684e-06
10:91522138 C T 0.082354 4.8296e-06
10:91522548 G A 0.475445 -1.9872e-05
10:91565059 A G 1.013412 3.8721e-06
10:91580172 A G 0.445407 8.3431e-06
10:91581483 T C 1.187589 1.2043e-05
10:91586207 T C 0.021055 2.7257e-05
10:91586376 A G 0.191362 -1.4259e-05
10:91588359 C T 0.021405 -8.2356e-06
10:91590763 T G 0.056753 1.2350e-06
10:91595071 C T 0.047645 7.5838e-06
10:91595983 G A 0.267559 1.8489e-05
10:91596491 T G 0.021096 -2.4307e-05
10:91597435 T C 0.021432 3.7405e-06
10:91600399 A C 0.187490 -6.2677e-06
10:91616479 C T 0.294659 4.4206e-06
10:91617124 G A 0.169522 -5.4739e-06
10:91623992 G A 0.784570 3.6305e-05
10:91625543 G A 0.209956 -9.1455e-06
10:91626001 C T 0.033923 -9.1136e-07
10:91628519 C T 1.095912 1.2122e-05
10:91630960 G A 0.676789 8.2368e-06
10:91631246 G A 1.956084 8.4901e-06
10:91631922 T C 0.287615 -1.5164e-05
10:91634663 A G 0.696321 1.8530e-05
10:91644200 T C 0.060214 -1.1162e-06
10:91647756 G A 0.922253 -1.0123e-05
10:91650276 A G 0.372444 -1.6009e-05
10:91651203 G A 0.053064 -2.6945e-05
10:91658709 T C 0.067225 1.2748e-05
10:91674524 A C 0.079471 -1.8821e-05
10:91674918 A G 0.110474 -7.2408e-06
10:91675383 T C 1.976514 3.1814e-06
10:91677407 A G 0.575114 1.2620e-05
10:91678316 G A 0.049420 -3.2856e-06
10:91681230 A G 0.062754 6.8995e-06
10:91681344 T G 1.268127 1.3135e-06
10:91682281 A G 0.604611 1.6755e-05
10:91688565 G A 0.135830 -1.1046e-07
10:91688915 T C 0.469468 -1.8934e-05
10:91698127 A G 1.845791 -2.9412e-05
10:91698909 G A 0.212768 -3.5802e-07
10:91699702 C G 1.022014 -2.0551e-05
10:91700245 C A 0.037996 -8.9558e-07
10:91701705 G A 0.055614 -3.2405e-06
10:91717815 T C 0.030891 -1.5146e-05
10:91722810 T C 0.023690 6.7385e-06
10:91729074 A G 0.070064 1.0930e-05
10:91735780 T C 0.021361 1.5782e-05
10:91737154 A C 0.088062 -1.8115e-05
10:91737945 T C 0.210619 -8.6970e-06
10:91738263 G A 0.153298 3.1534e-06
10:91740936 T C 0.101505 -1.0326e-05
10:91742858 G A 0.034736 3.7047e-06
10:91743629 G A 1.070791 9.9644e-06
10:91744576 C G 0.108114 8.6300e-06
10:91747152 A G 0.398211 -7.3397e-06
10:91760056 G A 0.051528 1.0467e-05
10:91760616 A G 0.595387 5.6734e-06
10:91761687 G A 0.026393 2.4663e-05
10:91770329 A G 0.048039 -1.6160e-05
10:91794661 T C 0.452867 -1.0084e-05
10:91797396 T C 0.042311 1.3443e-06
10:91800409 A C 0.123444 -3.2102e-05
10:91809661 A G 0.099832 -8.8389e-06
10:91814930 G A 0.057005 -6.7975e-06
10:91819104 A G 0.030864 1.1885e-05
10:91822605 A G 0.080151 3.7926e-05
10:91827701 C T 0.022697 7.9355e-07
10:91835403 G A 1.205053 6.4674e-06
10:91846739 A G 0.738445 3.0452e-05
10:91860687 T C 0.049491 5.4263e-05
10:91872580 T C 0.076741 9.7413e-06
10:91896875 C T 0.049515 -2.0621e-05
10:91898866 C A 1.211391 3.6666e-06
10:91899092 C T 0.104313 -2.8769e-05
10:91909243 G C 0.021817 5.5197e-06
10:91923751 C T 0.139100 -1.7054e-06
10:91928041 A G 0.871330 1.3103e-05
10:91928189 G A 0.533789 1.3272e-05
10:91930211 G A 0.029218 3.9448e-05
10:91935866 T A 0.030224 -1.0842e-05
10:91948716 A G 0.114023 -1.2940e-05
10:91951743 A C 0.892991 -4.7493e-05
10:91952567 C T 0.068850 -2.9913e-06
10:91959194 A G 0.032169 -1.7748e-06
10:91959714 C T 0.029456 -1.9734e-06
10:91960473 G A 0.600864 -4.0181e-05
10:91962670 G A 0.498247 -2.3599e-05
10:91963463 C T 0.494786 -2.6603e-05
10:91964177 A G 1.235927 9.1336e-06
10:91965978 A G 0.419773 -2.3486e-05
10:91970601 A G 1.131563 3.8465e-05
10:91972175 C T 0.077020 -7.1881e-06
10:91973558 T C 1.099809 3.6953e-05
10:91976270 A G 0.031571 -2.3419e-06
10:91977937 G T 1.639517 8.1112e-06
10:91995319 T C 0.040499 7.2662e-06
10:92001830 T C 0.058980 6.3050e-06
10:92007112 C T 0.381970 1.4856e-05
10:92009222 T C 0.056226 -4.0867e-06
10:92021128 A G 0.041777 5.0867e-06
10:92022480 A G 0.571911 -1.0787e-05
10:92022761 G A 1.475220 1.5575e-05
10:92030619 T G 0.332713 3.3734e-06
10:92032220 G C 0.021368 1.2360e-05
10:92036154 C A 0.354374 -2.3758e-05
10:92038648 C T 1.460588 3.1993e-06
10:92039445 T C 0.334522 -2.1180e-06
10:92040112 A T 0.075235 -1.0463e-05
10:92043441 A G 0.060734 1.2148e-05
10:92047765 A C 0.048855 -7.6405e-06
10:92049233 T G 0.045483 -2.4173e-06
10:92050115 A G 0.114778 -1.1748e-05
10:92053061 C T 0.554191 1.3758e-05
10:92063027 T C 0.084669 1.0245e-06
10:92066282 C T 0.751187 7.7508e-06
10:92075170 C G 0.028953 -2.8092e-06
10:92077121 G A 0.107604 2.4936e-05
10:92077387 T C 0.982562 -6.4575e-06
10:92079842 T C 0.060167 1.3406e-05
10:92079984 T G 0.859009 -2.3718e-05
10:92080790 T C 0.298392 2.2475e-05
10:92082138 G A 0.063825 1.2765e-05
10:92086724 G A 0.021820 -1.2254e-05
10:92087402 A C 0.130009 -1.6058e-05
10:92090455 T G 1.347465 7.4916e-05
10:92091978 C T 0.811731 1.8416e-05
10:92095755 G A 0.086468 1.0186e-05
10:92095819 C T 0.354567 -1.4132e-05
10:92106307 G C 0.173891 -3.8396e-05
10:92106907 A G 1.158772 -3.3514e-05
10:92109785 T C 0.095589 -8.1156e-06
10:92121337 C T 0.208984 -5.9693e-06
10:92124196 G A 0.056440 -4.3963e-06
10:92132199 A C 0.460962 -3.3185e-05
10:92136784 C T 0.049352 -1.3887e-05
10:92153461 C T 0.670605 1.8929e-05
10:92168329 G T 0.043440 -1.7177e-05
10:92174263 A G 0.100152 -1.2079e-05
10:92188114 G A 0.036915 -2.8824e-06
10:92189876 C T 0.410365 1.8442e-05
10:92194934 C T 0.179670 6.6018e-06
10:92198652 G A 0.036521 6.1537e-07
10:92204687 C T 0.050736 1.7541e-06
10:92207955 A G 0.023741 -4.0995e-06
10:92209081 C G 0.168254 1.9309e-05
10:92262549 C T 0.245576 -8.2436e-06
10:92264522 T C 0.042896 5.9034e-06
10:92289433 A G 0.054921 -2.1525e-05
10:92289637 C A 0.047465 7.9003e-08
10:92292960 C A 1.518990 2.8535e-05
10:92293555 G A 0.224660 1.7784e-05
10:92299474 C G 0.043967 4.3929e-06
10:92303944 T G 0.044320 -7.3399e-06
10:92306462 A G 0.055489 2.5499e-05
10:92319869 A G 0.657155 2.2332e-05
10:92322951 A G 0.200664 -5.0584e-06
10:92331036 G A 0.051079 1.4638e-05
10:92343214 T C 0.294404 3.6763e-05
10:92347862 G T 0.066276 -8.8578e-06
10:92379608 A G 0.034501 -3.1360e-06
10:92384521 A G 0.086495 -6.2826e-06
10:92392234 G A 1.594758 2.2199e-06
10:92412484 C T 0.862970 -5.9847e-05
10:92430120 T C 0.024479 1.3210e-05
10:92430963 T C 0.642529 4.2795e-05
10:92431189 A G 0.884630 -5.9818e-05
10:92434957 A G 0.193399 -1.4914e-05
10:92439545 T C 0.081620 -7.3697e-06
10:92441337 C A 0.846457 -2.8586e-05
10:92446453 A G 0.066994 1.7884e-05
10:92446955 T C 0.036446 -1.2722e-05
10:92449965 C G 0.173779 5.3011e-06
10:92452253 T C 0.034872 -2.0393e-05
10:92456074 T C 1.025754 7.3183e-06
10:92460611 A G 0.139413 -1.0770e-05
10:92473442 A G 0.034389 -7.9095e-06
10:92477634 A C 0.338847 -9.1545e-06
10:92483791 A G 0.122451 9.0910e-06
10:92503619 C T 0.318506 8.3444e-06
10:92503988 T C 0.021466 -1.4043e-05
10:92505404 A G 0.969905 -1.0083e-05
10:92510557 G C 0.059609 2.2709e-05
10:92510700 A G 0.034933 -2.0694e-05
10:92544645 C T 0.098483 1.2456e-05
10:92549330 G A 0.022174 1.2942e-05
10:92562377 A C 0.398867 -1.4543e-05
10:92576260 T C 0.047275 -1.3754e-05
10:92583921 G C 0.092159 -1.2000e-05
10:92598007 G A 0.212424 -3.4093e-05
10:92598458 T C 0.107353 -6.2500e-06
10:92600239 T G 0.322524 3.3683e-05
10:92618616 G A 0.129489 -1.5643e-05
10:92624484 A G 0.040584 -1.6600e-06
10:92631778 A G 0.047598 -3.0711e-05
10:92632424 G C 0.045041 6.2922e-06
10:92632899 G T 0.399061 2.9084e-06
10:92648086 T C 0.020501 -1.5970e-05
10:92662860 G A 0.626540 -1.9193e-05
10:92665837 G T 0.183781 6.8378e-06
10:92671795 G A 0.062264 -4.7832e-06
10:92683763 T C 0.101743 -7.8474e-06
10:92683865 G A 0.194164 -4.0131e-05
10:92684601 A G 0.020450 -1.5845e-05
10:92684734 G T 0.076221 2.3240e-06
10:92684953 T G 0.167788 -6.6494e-06
10:92686421 G A 1.897067 -1.6721e-05
10:92686482 G A 0.212305 -2.1210e-05
10:92686595 T A 0.128530 1.0913e-05
10:92686818 T C 0.317516 4.9672e-06
10:92687829 A C 0.148317 1.1769e-05
10:92688298 G A 0.536247 -1.6193e-06
10:92689303 A G 0.086447 -7.1844e-06
10:92693375 G A 0.073861 -4.3948e-06
10:92699366 T C 0.321185 2.0561e-05
10:92700690 A C 0.099574 -2.6531e-06
10:92701315 T C 0.154566 2.4341e-07
10:92716330 A G 0.153794 1.3351e-06
10:92719205 T G 0.647901 -1.8564e-05
10:92723269 T C 0.043895 1.3861e-05
10:92724037 A G 1.141303 4.8077e-06
10:92727798 G T 1.097385 -8.8116e-07
10:92729557 A G 0.051198 -4.9699e-06
10:92733574 C T 0.054710 -2.1151e-05
10:92739374 C T 0.167625 2.0329e-05
10:92743716 A C 0.033464 1.4317e-05
10:92743940 A G 0.026192 1.3154e-05
10:92753721 G A 0.339924 3.0973e-05
10:92753967 T C 1.948561 2.4425e-06
10:92758506 G A 0.038428 2.0356e-05
10:92760108 C T 0.161257 -1.3828e-05
10:92762242 T C 0.056366 -9.2312e-07
10:92767371 T C 0.028307 -3.5921e-05
10:92769660 C T 0.982804 -1.2845e-05
10:92771814 A C 0.158782 3.2548e-06
10:92782127 C T 0.116050 2.9926e-05
10:92782813 A G 0.181302 -2.6808e-05
10:92791166 A G 0.663785 -2.2972e-06
10:92791516 A G 0.367143 -8.2628e-06
10:92795690 C T 1.167822 6.0222e-06
10:92795781 A C 0.580710 -7.8122e-06
10:92795895 C T 0.171259 -4.7764e-06
10:92797757 T C 0.038214 -1.5736e-06
10:92800518 G A 1.156660 1.9880e-06
10:92803107 A G 0.121618 9.7642e-06
10:92808994 C T 0.378961 -1.0643e-05
10:92821376 G T 0.048536 -7.7893e-08
10:92822294 C G 0.062421 -3.7117e-06
10:92823921 A G 0.164953 -1.7717e-05
10:92831290 G A 0.041648 -3.2255e-06
10:92833812 A G 0.465007 -1.0139e-06
10:92836310 A G 0.051589 -1.1810e-05
10:92836529 C T 0.146767 -9.6554e-06
10:92843848 C T 0.063145 -1.8794e-05
10:92848304 G A 0.265458 2.2107e-05
10:92848811 T C 1.354462 1.3824e-05
10:92861497 C T 0.088807 -1.9590e-05
10:92864977 A G 1.657074 2.8548e-05
10:92867622 T C 0.029147 1.1532e-06
10:92870847 C T 0.035287 -2.1810e-05
10:92872126 T C 0.230957 -2.9027e-05
10:92872941 A G 0.715972 1.1376e-05
10:92873811 A G 0.026366 1.0174e-05
10:92880112 T C 1.115567 5.6416e-06
10:92883656 T C 0.111990 5.8286e-06
10:92885225 C T 0.113432 5.3130e-06
10:92886613 T C 0.038894 -7.5937e-06
10:92889697 A C 0.021249 3.6213e-06
10:92889896 G A 0.032509 -8.1062e-06
10:92890749 T C 0.110317 6.7250e-06
10:92890950 C T 0.064090 -1.2315e-06
10:92891040 A G 0.077434 3.3553e-07
10:92894370 T C 1.044643 -3.1039e-06
10:92894406 A C 1.155644 -6.4739e-07
10:92909035 T C 1.771226 -1.8917e-06
10:92909854 C G 0.153346 1.8945e-05
10:92914422 C T 1.286819 2.9241e-05
10:92920352 G T 0.483856 3.7501e-06
10:92921360 G A 0.216191 1.1516e-05
10:92921798 G C 1.760064 9.9474e-06
10:92922084 A G 0.031244 7.2713e-06
10:92924448 T C 0.051895 -2.0448e-06
10:92933099 A G 0.851669 -6.6280e-07
10:92934593 A G 0.044592 -7.2114e-06
10:92948478 G T 0.935679 -8.4466e-06
10:92953356 A G 1.788905 -5.0812e-06
10:92953672 A G 0.313430 -8.0356e-09
10:92958798 C G 0.039758 -3.0348e-06
10:92962993 C T 0.129135 -3.2507e-06
10:92966636 G A 1.758065 -5.7077e-06
10:92967031 G T 0.024292 4.0518e-06
10:92974729 G T 0.346728 5.9467e-06
10:92976570 C A 0.108264 -5.2475e-06
10:92977542 C A 0.108206 -2.7086e-05
10:92996070 T C 0.063849 -3.5965e-06
10:93000211 A G 0.729497 -8.4785e-06
10:93008177 A G 0.102250 -8.3063e-06
10:93011770 C A 0.546851 -7.8041e-06
10:93013521 T C 0.042178 -6.0823e-06
10:93031580 A C 0.025070 6.1807e-06
10:93036422 C A 0.101400 -4.6631e-06
10:93043858 C T 0.434161 -1.1360e-05
10:93047151 A G 0.028562 1.6814e-05
10:93053496 G A 0.789194 -1.9789e-05
10:93059828 A G 0.127963 -1.0436e-05
10:93060218 T C 0.649458 6.9452e-06
10:93060349 A G 0.639170 -1.5095e-05
10:93068022 G A 0.061873 -1.4550e-06
10:93070134 A G 0.106214 -7.5920e-06
10:93072434 T C 0.540817 2.5535e-06
10:93073460 A C 0.130366 -1.0545e-05
10:93075193 T G 0.035379 2.3823e-05
10:93077075 C T 0.775897 4.8242e-06
10:93088688 G A 0.104160 1.3775e-05
10:93098170 T C 0.023972 -7.2731e-06
10:93098281 C T 0.055665 2.7588e-06
10:93098691 G A 0.022534 -1.0176e-05
10:93109231 T C 0.048223 5.9066e-06
10:93110451 A G 0.030660 -6.8042e-06
10:93116344 T G 0.053367 -1.2023e-05
10:93118139 C T 0.051868 -2.4115e-06
10:93119767 T C 0.166700 5.4449e-06
10:93126279 G A 0.022282 2.0344e-05
10:93129422 A G 0.025267 -2.1644e-05
10:93134204 T A 0.057382 8.3750e-06
10:93136392 G A 0.039625 2.3010e-05
10:93136505 C T 0.066222 1.1801e-05
10:93140521 C T 0.045054 1.1231e-05
10:93140749 A G 0.057148 8.8514e-06
10:93141296 C T 1.838230 1.4249e-05
10:93144029 A G 0.090942 1.7893e-07
10:93145048 G A 0.021500 -1.3124e-05
10:93145578 G T 0.021164 -8.4238e-06
10:93146556 A G 0.021466 -1.1743e-05
10:93146981 T C 0.021262 -1.2911e-05
10:93147261 G A 0.099652 -3.9671e-06
10:93153905 G A 0.101570 -1.6986e-05
10:93156076 A G 0.021592 -9.7747e-06
10:93158245 G A 0.021755 -1.1497e-05
10:93161297 G A 0.041621 3.1218e-05
10:93162790 A C 0.021806 -1.2378e-05
10:93163559 A G 0.063189 -1.9146e-05
10:93166203 C T 0.065722 1.1937e-05
10:93167508 A G 0.092156 2.1033e-06
10:93170547 A G 0.061975 1.3608e-05
10:93172612 C G 0.021636 -1.3866e-05
10:93174329 G A 0.042426 1.2948e-05
10:93181831 G T 0.022789 -9.5444e-06
10:93192248 C T 0.070941 9.4732e-06
10:93193736 A G 0.068459 1.0855e-05
10:93194547 T C 0.021606 -1.1382e-05
10:93198699 G A 0.021942 -1.0330e-05
10:93203980 G A 0.045826 8.2227e-06
10:93204286 T C 0.020161 -1.3059e-05
10:93210757 T C 0.042406 -5.9003e-06
10:93214133 T C 0.104300 -2.8035e-05
10:93218687 C G 0.022507 -1.2410e-05
10:93235872 C T 0.068472 1.2452e-05
10:93241291 C T 0.039271 3.5896e-06
10:93248389 G A 0.090592 2.4685e-06
10:93260076 A G 0.068520 1.2710e-05
10:93270556 A G 0.061146 1.0801e-05
10:93271707 T C 0.074341 1.3682e-05
10:93271824 A G 0.101373 -1.8635e-05
10:93272452 G T 0.021823 -1.2044e-05
10:93276500 G A 0.068418 9.8207e-06
10:93277669 A G 0.061397 1.3391e-05
10:93280226 A G 0.141834 8.5071e-06
10:93283655 A G 0.067534 8.7262e-06
10:93285009 A G 0.068544 1.1625e-05
10:93285492 A G 0.043684 -1.0816e-05
10:93286016 C T 0.032547 -1.0309e-05
10:93286658 A G 0.069676 -3.1559e-05
10:93287200 C T 0.032648 -9.9747e-06
10:93287354 T C 0.056264 -1.2485e-05
10:93287468 C T 0.033213 -7.4173e-06
10:93288659 C G 0.068540 1.2465e-05
10:93290069 C T 0.106856 5.1012e-07
10:93290749 A T 0.100648 -1.7993e-05
10:93290873 T G 0.040104 -7.8183e-06
10:93296070 G C 0.021636 -1.5709e-05
10:93296116 T C 0.042460 1.4729e-05
10:93299523 T C 0.067711 1.1124e-05
10:93299684 G A 0.033267 -1.1439e-05
10:93303486 A G 0.713487 -1.2631e-05
10:93309820 A G 0.055893 -2.3069e-05
10:93311733 C G 0.040030 2.0923e-05
10:93315271 G A 0.699204 -4.3773e-06
10:93318538 G T 0.689855 1.0840e-05
10:93324920 C T 0.027008 2.1978e-05
10:93325215 A G 0.106282 1.3032e-06
10:93334954 T C 0.034692 -6.0779e-07
10:93338383 A G 0.126735 1.8293e-06
10:93338550 C T 0.145159 -3.1085e-05
10:93338600 C T 0.547620 -1.3685e-06
10:93345378 A G 0.303699 1.5977e-05
10:93347419 T C 0.040233 1.3248e-05
10:93348120 T G 0.535149 -5.2399e-06
10:93349021 A G 0.481255 1.9680e-05
10:93349439 A G 0.058722 1.0987e-05
10:93349797 C A 0.339476 5.6957e-06
10:93349950 C T 0.027399 1.3167e-05
10:93350068 C T 0.052422 -2.4150e-05
10:93350075 G A 1.859710 -1.6377e-05
10:93351786 C A 0.031241 1.3293e-06
10:93365404 T C 1.549806 3.7092e-05
10:93367514 A C 0.169291 -3.1764e-05
10:93367987 C G 0.040233 1.0138e-05
10:93371116 C G 0.029759 6.4679e-06
10:93372889 A G 0.114781 -2.6558e-06
10:93373408 G T 0.118905 -3.8306e-06
10:93377232 C T 0.045765 -1.7105e-06
10:93377309 C T 0.394107 -1.4005e-06
10:93386317 A C 0.096623 2.2262e-05
10:93387851 G A 0.116577 1.1820e-05
10:93390158 T C 0.074728 7.1807e-06
10:93402545 C G 0.101128 1.2958e-05
10:93417894 A C 0.676752 4.0606e-06
10:93424883 G T 0.276695 -2.8199e-06
10:93425494 C T 1.239752 -1.3213e-05
10:93427441 A G 0.140919 4.0955e-06
10:93428737 C T 0.159292 -1.7091e-05
10:93439882 A G 0.036133 -3.3816e-06
10:93441991 G A 0.337500 -2.4633e-05
10:93442223 G A 1.144176 2.7555e-06
10:93458101 T C 0.056328 1.2066e-06
10:93465201 G A 0.294897 -1.1877e-05
10:93473070 C A 0.030830 -5.3833e-06
10:93477919 C T 0.849721 -5.6245e-06
10:93483575 G A 0.038085 -5.1424e-06
10:93489719 A G 0.680736 6.8458e-06
10:93490163 C T 0.127289 2.9478e-05
10:93526536 G A 0.087634 -2.9178e-05
10:93527081 A G 0.070546 -3.2578e-06
10:93562484 T G 0.062975 2.3648e-05
10:93562721 A G 0.079321 8.0031e-06
10:93565641 C T 0.185668 -3.2898e-05
10:93568410 G A 0.173112 -1.8244e-05
10:93569805 G A 0.075554 6.4642e-06
10:93584623 C T 0.064355 -4.2644e-06
10:93602605 A G 0.952946 -3.6310e-06
10:93603922 C T 0.150541 6.7683e-06
10:93625967 T C 0.098928 1.6693e-05
10:93629910 A G 0.046768 1.0618e-05
10:93631319 G A 1.138244 -2.3524e-05
10:93654381 T C 0.194045 -3.8019e-07
10:93657377 T C 1.699901 1.5802e-06
10:93660359 G A 0.108971 8.8556e-06
10:93664644 C T 0.625418 2.0889e-06
10:93668110 A T 0.507675 -4.9597e-06
10:93668140 C T 0.029521 2.3663e-06
10:93680944 A G 0.059011 1.1671e-06
10:93711787 G A 0.087794 3.7167e-07
10:93713758 G T 0.730642 -7.4775e-06
10:93720906 G A 0.048396 6.9279e-06
10:93730480 G A 0.057250 -1.2916e-06
10:93730592 T C 1.480837 1.6944e-05
10:93738198 C T 0.038965 8.7806e-06
10:93773792 A G 0.117753 2.0969e-05
10:93786557 C A 0.759687 2.0373e-05
10:93792389 T C 0.103943 1.3383e-05
10:93801025 G A 0.026036 1.0826e-05
10:93822193 C T 1.468105 2.8012e-05
10:93851714 C T 1.627770 5.6588e-06
10:93862351 A G 0.028293 -1.2075e-05
10:93865244 T C 0.199440 -1.3245e-05
10:93871066 A G 1.192753 8.2730e-06
10:93871218 G A 0.662251 3.7889e-05
10:93889944 T C 0.084401 1.0792e-05
10:93907781 A G 0.033094 -1.1002e-05
10:93921882 G C 0.039887 -1.9304e-05
10:93932303 T C 0.046455 -7.5405e-06
10:93952038 G A 0.063311 -9.2088e-06
10:93953887 G A 0.051069 2.3514e-05
10:93955613 C A 0.064093 1.6536e-05
10:93968910 A G 0.290505 1.7699e-05
10:93977203 G A 0.614559 5.1531e-05
10:93983069 A G 0.072039 -2.6409e-06
10:93999850 G A 1.175951 8.7385e-06
10:94015524 T C 0.050549 3.1859e-07
10:94016576 C A 0.045847 3.0377e-06
10:94031934 A G 0.108699 3.2324e-06
10:94052164 T C 0.309673 -7.6382e-06
10:94062676 T C 0.195612 -1.2388e-05
10:94070082 C T 0.048386 -6.2862e-06
10:94073049 T C 0.097663 2.0406e-05
10:94074941 G A 0.036647 2.9674e-06
10:94089160 C A 0.931613 1.9029e-05
10:94097608 C T 0.053867 2.2178e-06
10:94100581 G A 0.023986 4.3370e-06
10:94116233 A G 0.244291 -1.6299e-05
10:94138239 G A 0.931123 1.7505e-05
10:94140233 A G 0.195231 -9.0805e-06
10:94143848 T C 1.081443 3.0478e-05
10:94166680 A G 0.033318 -1.2284e-05
10:94167087 A G 0.791346 1.2913e-05
10:94168797 A G 0.703855 -6.3980e-06
10:94176088 C T 0.872551 -1.9638e-05
10:94180144 A G 0.020797 2.0144e-05
10:94180865 G C 0.062989 -5.8389e-06
10:94190652 T C 0.023554 -8.1234e-06
10:94196248 G A 0.657723 -1.1237e-05
10:94199756 G A 0.052388 -1.8567e-06
10:94209840 T C 0.020175 1.2856e-06
10:94209876 T C 0.249935 -2.7443e-05
10:94211444 A G 0.069550 -1.0475e-06
10:94220051 G T 0.121669 -1.8649e-05
10:94252403 A C 0.042457 -8.4847e-06
10:94256847 T C 0.045694 6.2701e-06
10:94265621 C G 0.058287 -5.5769e-06
10:94272154 A G 0.032621 6.5229e-06
10:94274809 G A 0.213924 4.1947e-05
10:94281144 C T 0.162923 2.1428e-06
10:94283503 T C 0.061367 -1.0648e-05
10:94288002 C T 0.051484 1.1369e-05
10:94311924 C T 0.425682 2.1949e-05
10:94311998 G C 0.022350 -3.4805e-06
10:94329592 A C 0.079675 -2.0618e-06
10:94344778 T C 0.162991 -1.7042e-05
10:94347830 A G 1.048988 -1.1228e-05
10:94350626 G A 0.215828 -2.0713e-05
10:94367230 G A 1.186711 -1.3616e-05
10:94368588 C T 0.154950 -2.3872e-05
10:94369982 A C 0.029925 6.0087e-06
10:94374603 C T 0.231769 3.4828e-05
10:94383074 C A 0.083877 2.0550e-06
10:94383202 C T 0.174506 4.8638e-06
10:94383444 T C 0.032285 -3.0367e-05
10:94383858 G T 0.175492 4.7160e-06
10:94397858 G T 0.053194 2.8115e-07
10:94404823 T C 0.045112 -9.7522e-06
10:94415666 T C 0.084040 -1.3822e-05
10:94429082 C T 0.050793 6.3168e-06
10:94441599 G A 0.031724 -2.0810e-05
10:94456360 G A 0.098262 -4.4877e-06
10:94462882 T C 0.819143 -3.8500e-06
10:94465559 T C 0.819697 -5.9233e-06
10:94480779 C T 0.052038 6.1222e-06
10:94481806 T G 0.020168 1.7835e-06
10:94481917 A G 0.760166 -2.5666e-06
10:94482135 T C 0.039608 -6.4501e-06
10:94485211 C A 0.989716 -6.5093e-06
10:94494460 T C 0.037252 -5.1031e-06
10:94494735 C T 0.125348 -2.8118e-05
10:94498436 C T 0.778689 2.3029e-05
10:94498831 C T 0.110249 -2.3605e-06
10:94499577 G A 1.076037 -4.4498e-06
10:94501126 T C 0.034372 -9.9373e-06
10:94501903 G A 0.102831 7.1284e-06
10:94502244 C T 0.881210 3.3345e-05
10:94502534 A G 0.032580 -9.7201e-06
10:94504410 A G 0.038761 -2.1735e-06
10:94515985 C T 0.423519 -1.7274e-05
10:94518018 T C 0.052979 -6.7863e-06
10:94518228 C T 0.029806 -1.8641e-05
10:94520143 G T 0.321276 -1.0662e-05
10:94521071 G T 0.063811 1.4252e-05
10:94523766 C T 0.478069 -3.0312e-06
10:94525506 A C 0.624935 7.7970e-07
10:94535940 A G 0.643416 1.1541e-05
10:94543870 T G 0.580554 3.2022e-05
10:94560060 C T 0.996196 -4.9965e-06
10:94574341 C T 0.115992 -3.1509e-06
10:94577904 A G 0.076357 3.4672e-05
10:94586373 T C 0.020440 3.6887e-06
10:94595653 A G 0.041189 -1.0310e-05
10:94596041 A G 0.163922 9.7619e-06
10:94596902 T C 0.068275 -8.9894e-06
10:94598259 T C 0.766643 -2.8817e-05
10:94599105 T C 0.050569 6.4190e-07
10:94599267 T C 0.091496 -3.2847e-06
10:94599468 A G 1.437448 -2.4442e-05
10:94602822 G A 0.637355 6.4363e-07
10:94608319 T C 0.044534 -4.6286e-06
10:94619381 G A 0.034226 1.0787e-05
10:94622028 T G 1.944178 -2.6705e-06
10:94626221 T G 1.902296 7.5057e-06
10:94636680 A G 0.056651 6.7635e-07
10:94646776 A G 0.023789 -5.0844e-06
10:94669531 T G 0.051905 2.2438e-05
10:94671228 G A 0.021147 1.0228e-05
10:94695555 A G 0.521553 -2.6399e-06
10:94695617 T C 1.342699 -1.4563e-07
10:94711457 C T 0.034750 -9.5450e-06
10:94714427 G C 0.208878 -4.7134e-05
10:94716524 C G 0.115757 -5.7485e-06
10:94733781 T G 0.034195 -8.5102e-06
10:94739383 C T 0.037374 5.7108e-06
10:94746240 A G 0.313090 3.7046e-05
10:94758948 T C 0.087185 -1.9352e-05
10:94764660 G T 0.155508 8.5391e-06
10:94765977 C T 0.065215 2.2516e-05
10:94771895 C T 0.170328 -1.5196e-04
10:94786148 T C 0.047295 -2.8309e-06
10:94787521 T A 0.184022 1.3787e-06
10:94815076 C T 1.044456 -7.1503e-06
10:94819606 A G 1.191393 -6.8120e-06
10:94824166 A G 0.187575 -1.1243e-04
10:94824424 T G 0.024095 -9.5438e-06
10:94827183 C A 1.412762 -7.0370e-05
10:94832128 A G 0.507848 2.9304e-05
10:94833639 A G 0.084611 -9.4144e-05
10:94838388 G A 0.133198 3.1961e-06
10:94839642 A G 0.895945 1.0450e-05
10:94840631 C A 0.319862 -1.0061e-05
10:94841107 G A 1.626030 1.3542e-05
10:94841669 A G 0.027987 -2.7676e-06
10:94842477 G C 1.379604 -1.0973e-06
10:94846448 T C 0.035069 5.1882e-06
10:94846661 A G 0.051854 -1.2313e-06
10:94849708 A G 0.398068 -1.6376e-05
10:94850226 T C 0.091601 -2.5541e-05
10:94850473 C G 0.174159 -1.7593e-05
10:94850801 G A 1.979768 -1.4981e-05
10:94854740 G C 0.054662 -4.1437e-05
10:94857262 C G 0.040318 3.4436e-06
10:94859247 T C 0.810949 2.9425e-06
10:94870362 G A 0.182740 -1.8951e-05
10:94885878 C T 0.690902 8.3318e-06
10:94890629 C T 0.062958 1.3540e-06
10:94891850 A G 0.115723 1.0876e-05
10:94897992 T C 0.099690 -1.3416e-05
10:94899151 T C 0.146692 3.5637e-06
10:94899739 A G 1.756070 1.7830e-05
10:94904761 A G 0.051718 -1.2094e-05
10:94910365 T C 0.066739 -2.2853e-05
10:94916025 G A 0.058038 -1.4859e-05
10:94921065 G A 0.244185 -7.6686e-06
10:94926192 T C 0.135367 2.2423e-06
10:94940120 C T 0.026967 -1.5149e-05
10:94941751 C A 0.035049 6.8466e-06
10:94958324 C T 1.939150 -1.6374e-05
10:94960075 G T 0.978347 -1.9575e-05
10:94960494 A G 0.039615 -3.5860e-06
10:94963391 G A 0.851316 -2.6126e-05
10:94983746 G A 0.061527 -1.3152e-05
10:94999562 G A 0.091329 5.8950e-06
10:95002810 G A 0.069254 1.1154e-05
10:95003141 A G 0.122043 2.3159e-05
10:95003939 A G 0.739672 4.0802e-06
10:95006979 A G 0.071423 -2.4667e-05
10:95009508 T C 0.160220 -3.4703e-05
10:95012967 T C 0.955401 -6.7284e-06
10:95016338 C T 1.556952 -4.6491e-05
10:95026836 C T 0.394781 8.6770e-06
10:95035622 G A 0.219047 -3.7714e-06
10:95038988 C T 0.209235 3.3384e-05
10:95039397 A C 1.283600 -4.5345e-06
10:95047523 T G 0.042923 -1.3932e-05
10:95049058 G A 1.241772 -1.3786e-05
10:95050826 G A 0.206444 3.5488e-05
10:95052209 A G 0.242394 -3.2669e-05
10:95055943 T C 0.032441 5.2445e-06
10:95065296 A C 1.939391 -4.0536e-05
10:95069145 C A 0.835959 -1.0456e-05
10:95069336 G A 0.145053 2.8852e-05
10:95080484 A G 0.031006 -2.6694e-05
10:95082020 G A 0.131713 -1.0708e-06
10:95083039 T C 0.130329 1.2572e-05
10:95089918 G A 0.898301 1.1637e-05
10:95091879 C T 0.076931 1.2095e-05
10:95093984 A G 0.132576 1.5307e-05
10:95094508 T C 0.035083 3.4365e-06
10:95102019 G A 0.443449 6.8333e-05
10:95107428 A G 0.115478 3.8775e-06
10:95122562 G T 0.250815 5.5848e-05
10:95125610 T C 1.447090 2.4575e-05
10:95134235 T C 0.465310 6.1146e-05
10:95134343 G A 0.129064 1.7586e-05
10:95137390 G T 0.067626 -2.7122e-05
10:95140483 C T 0.728296 4.1112e-05
10:95140862 T C 0.046455 3.0076e-06
10:95144508 A G 1.399544 6.4999e-06
10:95147609 A G 0.029606 -8.4556e-06
10:95148835 C T 0.102923 1.6650e-05
10:95151461 G A 0.332554 6.5897e-06
10:95158494 G A 0.941142 -2.3217e-05
10:95159025 G T 1.179902 -6.5967e-07
10:95159844 T C 0.227999 4.3770e-05
10:95159921 A C 0.100278 4.6768e-05
10:95161268 T C 0.041604 1.2597e-05
10:95163809 T G 0.095487 4.6465e-05
10:95163883 A G 0.212377 -1.9089e-06
10:95164470 A G 0.127490 9.1599e-06
10:95166779 G A 1.405827 -4.8857e-05
10:95171283 T C 0.065324 8.4939e-06
10:95174021 C T 1.923586 -3.9364e-06
10:95174818 G A 1.535679 -3.3471e-05
10:95186158 A G 0.316761 -5.2175e-06
10:95188487 G C 0.329072 -8.3315e-06
10:95203617 A G 0.032349 2.4263e-06
10:95207779 A G 1.385516 -1.5802e-06
10:95209696 C T 1.549221 1.1218e-05
10:95220901 A G 0.316163 1.2057e-05
10:95220979 G A 0.074511 3.2062e-05
10:95221216 A G 0.041396 -2.5819e-05
10:95221477 T C 0.148603 -2.1810e-05
10:95228152 G A 0.488983 -1.3289e-05
10:95228171 G A 0.290620 -3.6075e-05
10:95233541 C G 0.028858 2.1972e-05
10:95239343 A C 1.691340 -1.5485e-05
10:95245913 A G 1.050756 -6.5581e-06
10:95249605 G A 0.466163 2.8323e-05
10:95250825 A G 1.421996 -7.2266e-06
10:95252525 G T 0.029956 7.2409e-06
10:95256144 A C 0.416441 2.2346e-05
10:95258040 C T 1.307242 -1.2852e-05
10:95259979 G C 0.433987 1.5105e-05
10:95262497 C G 1.741161 9.8790e-07
10:95266683 G A 1.136720 -5.6940e-07
10:95270203 T C 0.171813 -1.5469e-05
10:95274477 C T 0.225643 -9.7843e-06
10:95274972 A C 1.315983 -4.4147e-06
10:95276718 C T 0.023520 2.9260e-05
10:95276742 C G 0.052262 -1.5474e-06
10:95277523 A G 0.047203 1.0423e-05
10:95278683 A G 0.225643 -1.0481e-05
10:95279506 T A 1.517790 3.1684e-06
10:95279771 T C 1.528411 9.5709e-06
10:95287147 C T 0.048271 2.4968e-05
10:95289636 A G 0.271585 -5.7860e-06
10:95306114 A G 0.086699 8.4657e-06
10:95306213 G A 0.050035 -9.8895e-06
10:95307307 C T 1.858200 8.9485e-07
10:95312135 A C 0.199971 -1.8243e-05
10:95315193 T C 0.103317 8.5781e-06
10:95315221 A G 0.063369 4.2924e-06
10:95322547 A C 0.040944 -3.2143e-06
10:95324503 A C 0.398595 -5.1779e-06
10:95326676 T C 0.082952 5.6065e-06
10:95327429 T C 0.233221 4.3706e-06
10:95333063 G A 0.400591 -4.6634e-06
10:95335179 G A 0.045269 6.9337e-06
10:95340359 C T 0.140970 3.6692e-06
10:95340745 A G 0.038687 -2.1786e-05
10:95343450 T G 0.303305 8.5717e-06
10:95344238 C T 0.198985 -1.0526e-05
10:95344333 C T 0.190669 -2.0863e-05
10:95345426 C A 0.337330 2.1749e-06
10:95347041 A G 0.031652 -1.2615e-06
10:95348182 C T 0.758541 -2.0436e-05
10:95351237 G C 0.045904 1.6990e-06
10:95354133 T C 0.046448 2.8400e-06
10:95354271 T C 0.054261 2.1964e-05
10:95354619 A G 0.323857 1.2677e-06
10:95358418 T G 0.155589 -7.3394e-06
10:95362176 C T 0.031034 1.2008e-06
10:95362627 A G 0.473313 -6.5919e-07
10:95364624 G A 0.186460 1.2321e-05
10:95366577 T C 0.330650 -3.6356e-06
10:95367001 A G 0.815298 1.2228e-05
10:95367290 A G 0.055339 -2.3168e-05
10:95368516 C T 0.298005 -1.8113e-05
10:95368993 C T 0.547915 1.4320e-05
10:95374541 T C 0.048546 5.9635e-05
10:95375099 A G 0.067350 9.6266e-06
10:95378547 A G 1.372757 -2.3018e-05
10:95379543 C A 0.987482 2.8555e-07
10:95379841 A G 0.063257 -1.3519e-06
10:95380078 T C 0.094209 8.6297e-06
10:95381773 A T 0.713494 2.1783e-05
10:95384354 G A 0.041583 -2.6709e-05
10:95387629 A G 0.183522 -2.3063e-06
10:95389874 A G 0.481112 1.8748e-05
10:95391632 C G 0.088902 7.5165e-06
10:95392031 G C 0.761475 2.1004e-05
10:95392511 C T 0.160291 8.4967e-06
10:95394331 G A 0.076156 1.4856e-05
10:95396491 G A 1.074330 -5.7931e-07
10:95405424 A G 0.466595 1.4054e-05
10:95408651 A G 1.058334 2.4957e-05
10:95433124 G A 1.289774 1.3546e-05
10:95438517 T C 0.034767 -5.2736e-06
10:95440889 A G 0.179568 -1.7760e-05
10:95441272 A G 0.220013 -1.2194e-06
10:95444513 C T 0.034263 2.3066e-05
10:95452908 T A 0.022119 -1.5733e-06
10:95454681 C G 1.033080 8.0732e-06
10:95457992 G A 0.213560 5.8080e-07
10:95459817 T C 1.468496 2.1010e-06
10:95463026 T G 0.065946 1.5254e-05
10:95463471 A T 1.043630 9.7006e-06
10:95471750 C T 0.181574 -2.4378e-05
10:95473868 T C 0.107992 -2.2203e-06
10:95485334 A G 0.125858 -1.2157e-05
10:95486117 C T 0.037565 2.7004e-05
10:95487723 T C 0.092730 1.0138e-05
10:95489319 A G 0.048808 -1.0451e-05
10:95494584 G A 0.027794 3.4443e-06
10:95505450 T C 0.050895 -2.1504e-05
10:95505946 T C 0.025240 3.9497e-06
10:95509122 C T 0.038778 -1.6094e-05
10:95510630 A G 0.047530 1.9472e-06
10:95511000 A G 0.379111 8.5162e-06
10:95512810 T C 1.276973 4.1226e-06
10:95514432 T C 0.237580 -7.8161e-06
10:95517171 A G 0.034185 -1.3605e-05
10:95517178 A G 0.095297 -2.4977e-05
10:95520557 T C 0.095035 -2.0390e-06
10:95520558 A G 0.047047 6.9125e-06
10:95521692 A G 1.173507 -4.3108e-06
10:95521752 G A 0.568206 -3.0577e-05
10:95525331 A C 0.379607 -2.7935e-05
10:95527521 G A 0.068180 1.1157e-05
10:95528185 G A 1.593680 1.1589e-05
10:95529230 C T 0.071879 1.1257e-05
10:95534265 T G 1.148066 4.2585e-05
10:95535240 A C 0.132919 1.0346e-05
10:95541289 C T 0.882778 3.1225e-05
10:95543937 G A 0.035300 1.8230e-05
10:95547226 A G 0.073079 1.9714e-05
10:95548838 G T 1.942767 1.5220e-05
10:95554073 T C 0.051888 1.4735e-05
10:95565254 T G 1.879004 -1.0091e-06
10:95569379 A G 0.049600 -8.5766e-06
10:95569746 A C 0.442089 -1.1033e-05
10:95575512 G T 0.056396 9.5012e-06
10:95579110 A G 1.675807 2.9629e-05
10:95586092 A G 0.028110 -1.2837e-05
10:95593114 A G 0.086464 1.9641e-05
10:95603004 G A 0.874445 2.5484e-05
10:95604428 A G 0.050732 -1.5650e-05
10:95617553 T C 0.084081 -1.4744e-05
10:95622634 A G 0.052830 1.3185e-05
10:95630427 C T 0.041593 2.7927e-06
10:95636851 G A 0.045377 -5.1744e-06
10:95657489 A C 0.057233 2.3443e-06
10:95665322 G T 0.081660 -5.0796e-05
10:95666458 G A 1.750246 4.9191e-05
10:95683452 G A 0.897560 5.9080e-05
10:95709031 A G 0.024509 6.1702e-06
10:95712080 G A 0.173765 -9.3974e-06
10:95718148 T C 0.220781 3.4422e-05
10:95720501 C T 0.501059 9.1857e-06
10:95731909 G C 0.362734 -1.1372e-05
10:95734592 T G 0.198482 2.1472e-05
10:95739318 G A 0.427854 1.5466e-05
10:95750827 G A 0.893708 2.4869e-05
10:95752515 T C 0.020141 -3.7820e-05
10:95753015 A C 0.025815 -1.7783e-05
10:95754732 C T 0.565601 3.7422e-05
10:95766049 A G 0.897390 1.0172e-05
10:95772910 G A 0.058865 -2.1460e-05
10:95773705 G A 0.051932 -8.9346e-06
10:95775792 T C 0.031992 -6.2651e-06
10:95782925 C T 0.314613 -9.8461e-07
10:95783242 A G 1.025227 4.8837e-06
10:95785262 G T 1.878147 1.9774e-05
10:95791763 A G 0.505836 -3.1887e-06
10:95796931 T C 0.051229 -3.6892e-05
10:95798102 A G 0.051456 -5.5680e-06
10:95802529 G A 0.522679 -7.1986e-06
10:95810757 C T 0.516032 7.3313e-06
10:95820885 G A 0.024700 1.7336e-05
10:95830221 A G 0.057505 1.6600e-06
10:95850334 G T 0.154386 2.0952e-07
10:95854556 T G 0.053119 -3.4083e-05
10:95855835 C T 0.087930 -3.7538e-05
10:95859929 G A 0.562008 -5.3095e-06
10:95861695 T C 0.366939 -2.9172e-05
10:95867116 T C 0.043198 7.8873e-06
10:95868120 T C 1.950879 2.7478e-05
10:95879731 A G 0.046629 -1.2623e-05
10:95881309 C T 0.060517 1.0726e-05
10:95886354 A G 0.091421 5.4206e-06
10:95887596 T G 0.123169 -1.0424e-05
10:95892129 A T 0.075898 7.9984e-06
10:95895940 G A 0.840640 -1.3436e-05
10:95898681 A G 1.099010 2.4760e-05
10:95901577 C T 0.024084 5.9568e-06
10:95901711 A C 0.069210 1.1162e-05
10:95914518 A G 0.795008 -1.0334e-05
10:95929812 C T 0.065620 2.1759e-05
10:95931087 T G 0.342311 3.0394e-05
10:95938864 C T 0.786253 -6.1401e-07
10:95949547 T C 0.043287 -3.3867e-06
10:95950897 T C 0.074055 2.5847e-05
10:95952772 A G 0.387597 -2.0761e-05
10:95958289 A G 0.235360 1.4556e-05
10:95965722 T C 1.543632 3.8767e-05
10:95968915 A G 0.035147 2.7716e-05
10:95970288 T C 0.673308 4.1454e-05
10:95974208 C T 1.204816 3.8287e-05
10:95984276 G A 0.681573 3.4082e-06
10:95998141 A G 0.091391 -7.0677e-06
10:96002935 T C 0.026128 -1.1730e-05
10:96010740 C T 0.040723 -1.0418e-05
10:96013705 A G 1.233714 1.5848e-05
10:96035980 C T 0.220669 -1.5611e-05
10:96039597 C G 0.866387 2.5901e-05
10:96044496 A G 0.038921 1.9875e-05
10:96052511 T C 0.174785 -1.4029e-05
10:96058298 T C 0.525038 7.3684e-06
10:96066341 G A 0.592966 9.4336e-06
10:96070375 G A 0.530277 2.2742e-05
10:96072194 A G 0.045231 -9.0659e-06
10:96073994 A G 0.082048 -8.2780e-07
10:96076582 T C 0.023343 9.3482e-07
10:96080917 T C 0.034005 2.0441e-05
10:96080971 T C 0.092074 -1.1405e-05
10:96083452 G A 0.514325 4.3124e-06
10:96083961 C T 0.068819 -3.6491e-05
10:96098373 T C 0.315701 3.6927e-05
10:96106240 C G 0.147212 -1.2465e-05
10:96114835 A G 0.249153 1.1693e-05
10:96116419 A G 0.307429 4.2908e-05
10:96121505 C T 0.031207 1.7565e-05
10:96122543 G A 0.498859 9.3644e-06
10:96126951 A G 0.246633 6.4576e-06
10:96131947 C A 0.307633 4.2749e-05
10:96134685 A G 0.530702 -1.4598e-05
10:96183462 A G 0.420687 6.4157e-07
10:96187933 C G 0.071083 6.9053e-06
10:96195326 T G 0.065899 -5.6323e-06
10:96204219 T C 0.191825 3.6725e-05
10:96206045 C T 0.075945 -2.9819e-05
10:96231547 G C 0.030357 -1.1832e-05
10:96233448 C T 0.045068 1.4969e-05
10:96240878 C T 0.094777 -8.5590e-06
10:96248779 A G 0.034325 2.9993e-05
10:96259443 A G 0.881751 -7.0069e-06
10:96267404 C T 0.211901 -6.0635e-06
10:96325537 T C 0.023680 1.0399e-05
10:96332272 T C 0.889934 -4.8024e-06
10:96370853 G T 0.301952 4.8492e-05
10:96384689 C T 0.076204 5.6727e-05
10:96405329 T C 0.427116 8.7477e-07
10:96405502 A G 0.306528 2.2696e-05
10:96415549 G A 0.063566 -4.5935e-06
10:96447920 T C 0.034246 -9.3546e-07
10:96466771 T C 0.047285 -6.3448e-06
10:96467850 A G 0.059001 -3.3128e-06
10:96484145 A G 0.048621 -6.3524e-06
10:96495161 A G 0.028004 -1.8075e-05
10:96495232 T C 0.731557 -2.8792e-05
10:96495410 T C 0.050705 -2.5450e-06
10:96523402 A G 0.126518 -1.9450e-05
10:96534922 C G 0.067816 1.9789e-05
10:96547463 T C 0.297957 2.1631e-05
10:96603458 A G 0.026406 -1.1785e-05
10:96619231 T C 0.426790 1.9259e-05
10:96622313 G A 0.065035 2.2168e-06
10:96641794 C A 0.120986 -2.7147e-05
10:96662309 T C 0.073188 -2.3576e-05
10:96667241 T G 0.068605 7.7494e-06
10:96674834 A G 0.055087 -2.7592e-05
10:96707202 T C 0.396759 -3.5727e-05
10:96746078 T C 0.346496 8.5781e-06
10:96748737 T A 0.125766 -2.3284e-05
10:96751270 C T 0.274634 -1.6976e-05
10:96756131 G C 0.435123 1.3050e-05
10:96766934 C A 1.161645 1.2538e-05
10:96772412 T C 0.612910 9.0347e-06
10:96798548 T C 0.372060 1.1412e-05
10:96798749 C T 0.245314 -1.4696e-05
10:96808540 G A 0.058511 2.5759e-06
10:96810552 C T 1.237576 1.5088e-05
10:96811045 C G 0.427813 9.1115e-06
10:96814915 T C 0.250468 1.7229e-05
10:96817776 C T 1.955636 -2.5274e-05
10:96818119 C G 0.105762 2.1332e-05
10:96823366 C T 0.102392 -9.2110e-06
10:96827178 C T 1.313375 8.0642e-06
10:96828160 C T 1.728126 -1.0148e-05
10:96828323 C T 0.564432 2.4393e-05
10:96830311 A C 0.076785 3.8730e-06
10:96859192 G A 0.765803 1.9878e-05
10:96860160 A G 0.061928 -3.0928e-05
10:96885334 C A 1.161869 -8.7390e-06
10:96886637 A G 1.547579 -2.0230e-05
10:96887053 G A 0.032825 1.5270e-06
10:96928688 T C 0.316340 -2.8232e-05
10:96947612 C T 1.974957 -1.0081e-05
10:96949596 A G 0.032098 -2.0390e-06
10:96954360 A T 0.764712 2.1299e-05
10:96954479 A G 1.126847 -7.3118e-06
10:96954732 T C 0.767020 2.3252e-05
10:96974803 G A 1.138635 -5.9206e-07
10:96987154 C T 1.824763 -4.8794e-06
10:96994949 G A 1.019675 1.0803e-05
10:96998519 C T 0.789051 -5.3895e-05
10:97010379 G A 0.209334 -8.8225e-06
10:97020612 G A 1.419810 -8.8102e-06
10:97023630 C T 0.617884 1.4977e-05
10:97026530 G T 0.152241 -7.5415e-06
10:97027887 G C 1.641774 -1.3572e-05
10:97029859 T C 0.047479 1.6961e-05
10:97034610 A G 1.030398 9.5317e-06
10:97035506 G C 0.044041 -1.9330e-05
10:97040225 C T 0.060034 1.1005e-05
10:97040326 T G 1.903578 6.5068e-06
10:97040743 G A 0.273329 3.6999e-05
10:97040975 G C 1.262436 1.4659e-05
10:97043960 A G 0.037384 -7.4748e-06
10:97043999 C T 0.486855 -4.1130e-05
10:97047825 C T 0.287506 8.2213e-06
10:97048938 A G 0.224245 1.3776e-05
10:97049244 G T 0.068880 2.3240e-05
10:97049663 C T 0.833963 2.2750e-05
10:97055832 A G 1.820877 6.1779e-08
10:97057364 G A 0.420544 9.2343e-06
10:97059313 G A 0.027114 -4.7677e-06
10:97060182 T C 0.084091 1.1900e-05
10:97063375 G A 0.577966 2.0133e-05
10:97064588 G A 0.270174 5.0045e-06
10:97064619 T C 0.076258 -1.1029e-05
10:97064677 T C 0.059222 -1.9274e-05
10:97068409 T C 0.626227 -5.6412e-06
10:97069849 T C 0.261382 -1.1577e-06
10:97070115 G A 0.811684 -3.6772e-06
10:97070671 A G 0.086940 2.7739e-05
10:97070709 T C 0.184321 1.6139e-06
10:97070992 A C 0.087522 1.4088e-05
10:97073830 C T 0.061139 -1.3799e-05
10:97075315 G A 0.031068 -4.8758e-06
10:97077979 C T 0.036327 -1.3967e-05
10:97082300 T C 0.182271 -5.9796e-06
10:97091926 A C 0.133032 -2.2988e-05
10:97096357 T C 0.046765 1.0836e-05
10:97101925 T C 0.023160 7.9400e-08
10:97106165 C T 0.531685 2.4519e-05
10:97116219 T C 1.097215 7.8574e-06
10:97118644 C T 0.836856 8.5483e-07
10:97122536 T C 0.092445 2.7432e-05
10:97125874 A C 0.140287 8.4042e-06
10:97128784 C T 0.046527 1.1928e-06
10:97137105 G A 1.065440 -9.6136e-06
10:97141487 A G 0.062329 -1.1248e-05
10:97141523 A G 1.172493 -1.2272e-06
10:97143826 C T 0.123767 2.0891e-06
10:97147219 G A 0.107727 2.0362e-05
10:97160462 A G 0.546511 1.9477e-05
10:97168827 T C 0.066378 2.8399e-05
10:97174269 T C 0.183305 -6.6776e-05
10:97174352 C T 0.094617 -1.3606e-05
10:97174537 A C 0.055777 -1.5567e-05
10:97180509 C G 0.154944 -8.0832e-05
10:97183789 A G 0.027369 -1.0786e-05
10:97192443 C A 0.038897 -8.6865e-06
10:97204949 G A 0.034988 1.9989e-06
10:97206619 C T 0.681318 -1.1316e-05
10:97209774 A G 0.093740 1.0508e-05
10:97220724 A G 0.042185 1.1345e-05
10:97222023 A G 1.283967 9.3875e-06
10:97222479 A G 0.048716 -3.1590e-05
10:97227304 T C 0.026073 8.3510e-06
10:97227977 A G 0.108454 6.8056e-06
10:97232268 T G 0.493875 -4.1120e-05
10:97234991 A C 1.040713 1.0782e-06
10:97235508 A G 0.330405 -2.5128e-05
10:97240100 G A 1.073545 1.4641e-05
10:97241035 T C 0.101787 -2.8964e-05
10:97246036 T C 0.474700 3.9500e-05
10:97251376 T C 0.061142 8.4938e-06
10:97251948 T C 0.083289 -1.4220e-07
10:97256744 C T 0.951995 8.5293e-06
10:97260540 C T 0.030449 8.7663e-06
10:97260564 G A 1.772372 1.6451e-07
10:97265004 A G 0.071107 1.2584e-05
10:97276810 T G 1.552638 -8.6284e-06
10:97277059 T C 0.045775 1.0999e-05
10:97283567 T C 0.336756 -7.0502e-07
10:97294813 A G 0.555198 -9.4361e-06
10:97295373 C A 0.058963 6.8554e-06
10:97296722 C T 1.786678 -1.3492e-06
10:97304086 C T 0.036602 -7.5469e-06
10:97309704 A G 0.083649 -1.6303e-05
10:97315208 G A 0.315650 8.1421e-06
10:97317340 A G 0.872802 -3.7062e-05
10:97318089 C T 0.202572 1.8725e-05
10:97319594 A G 0.074827 -8.8407e-07
10:97319637 T C 0.969578 -6.8388e-05
10:97322109 A G 0.050127 9.8697e-06
10:97322506 A G 0.123305 -1.1855e-05
10:97325126 C T 0.118950 4.9843e-06
10:97334210 T C 0.086155 1.1005e-05
10:97334291 A C 1.036643 1.2956e-05
10:97339775 T C 0.094454 -1.8973e-06
10:97348050 A G 0.061465 3.0354e-06
10:97349281 C A 0.273723 2.3148e-05
10:97349492 A G 0.154481 7.0552e-06
10:97361511 A G 0.161390 3.1860e-06
10:97363553 T C 0.050511 -1.7596e-05
10:97364566 C T 0.093910 -7.9619e-07
10:97367117 T G 1.083459 -1.6519e-05
10:97367813 A G 0.031979 8.5247e-06
10:97371146 A G 0.050929 1.5628e-05
10:97386497 T G 0.039945 -2.6478e-05
10:97387248 G A 0.071121 5.0302e-06
10:97388162 A G 0.248605 -1.1330e-05
10:97389101 G T 0.275549 1.0346e-05
10:97397344 C T 0.733471 -8.9690e-06
10:97401865 A G 0.033281 -7.6285e-06
10:97409895 C T 0.097962 -2.5312e-05
10:97420005 T C 1.826616 -2.7582e-06
10:97441169 T C 0.056648 6.9553e-06
10:97445357 A C 0.039421 -2.7484e-05
10:97447252 A G 0.027542 -7.0585e-06
10:97447373 T A 0.630606 2.7192e-05
10:97453464 G T 0.137696 -1.1634e-05
10:97453703 C A 0.093903 2.7409e-06
10:97457837 A G 0.061499 -4.4594e-06
10:97473403 G T 0.380209 1.9061e-05
10:97484742 C T 0.891685 1.1796e-05
10:97485830 G A 0.035283 9.5072e-06
10:97486408 T G 1.687346 5.8221e-06
10:97488148 A G 0.031853 1.8289e-05
10:97505785 C A 0.068819 1.4956e-06
10:97529973 A G 0.028494 -1.2929e-05
10:97539087 T C 0.252342 1.1177e-05
10:97546627 G A 0.041859 -2.5174e-05
10:97580324 G T 0.028569 -6.3478e-06
10:97591981 T C 0.033362 -6.8058e-06
10:97593236 G A 0.093706 1.5800e-05
10:97618580 C T 0.138543 -1.1642e-05
10:97624007 C A 0.154199 -1.2227e-05
10:97624709 C A 1.110008 -1.0462e-05
10:97633021 T C 1.329994 -1.1556e-05
10:97637383 C T 0.057549 1.1268e-05
10:97643729 T C 0.042528 -2.2065e-05
10:97650898 A G 0.096225 -1.7504e-05
10:97658718 A C 0.402216 1.3225e-05
10:97659940 A G 0.214080 3.4074e-06
10:97666538 T C 1.233816 -3.1832e-06
10:97681928 A C 0.041022 1.8819e-06
10:97687049 C G 0.034563 7.4181e-06
10:97696880 T G 1.138835 7.2649e-06
10:97698338 A G 0.276691 1.0144e-05
10:97700979 T C 0.370526 -1.1033e-05
10:97703075 G A 0.031809 -2.5019e-05
10:97704739 T C 0.729269 -1.1215e-05
10:97707570 G A 0.043871 1.4758e-06
10:97729477 G A 0.050600 -2.1861e-05
10:97742082 A C 0.096878 -9.8840e-06
10:97747108 C T 0.045316 7.7193e-06
10:97748040 A G 1.144163 -3.2842e-05
10:97748120 G A 0.048447 -4.5195e-06
10:97752059 A G 0.057484 -7.0315e-06
10:97762315 C T 0.143931 -4.8852e-05
10:97764194 G A 0.042760 3.3436e-05
10:97764765 C T 0.908198 -3.5345e-05
10:97768803 G C 0.044531 9.6174e-06
10:97772358 G A 0.273047 -1.5067e-06
10:97779219 A G 1.232055 -1.7884e-05
10:97791359 C A 0.049080 9.8085e-06
10:97799445 G A 0.077118 1.3483e-05
10:97808509 G A 0.717193 -2.6460e-05
10:97816368 G A 0.027297 -2.4919e-06
10:97819462 T C 0.038554 1.0114e-05
10:97883062 T C 0.086576 1.1042e-05
10:97886086 G A 0.960263 2.8544e-06
10:97898846 T G 0.031622 9.0176e-06
10:97910878 T C 0.069962 -6.9939e-06
10:97913520 A G 0.122951 4.7965e-07
10:97917843 T C 0.155198 -1.5925e-05
10:97919011 G A 0.076877 1.3452e-05
10:97920278 C T 0.045677 -5.2720e-06
10:97925178 G T 0.716336 2.9280e-05
10:97925688 G T 0.223875 8.6252e-07
10:97929872 A G 1.868665 2.4996e-05
10:97950486 T C 0.047254 -1.9170e-05
10:97958880 G C 0.640136 -3.3949e-06
10:97960510 T C 0.043749 -4.6101e-05
10:97961789 A G 0.136493 1.1386e-07
10:97962767 C A 0.156987 -2.3363e-05
10:97971928 T C 1.101026 -4.6099e-07
10:97973548 T G 0.036704 -1.0621e-05
10:97974867 G A 0.057216 -2.6317e-05
10:97979255 A G 0.021150 -1.2698e-05
10:97980432 T C 0.151177 9.6965e-06
10:97980648 C G 0.283545 -7.6015e-06
10:97983028 A G 0.899627 -1.4358e-05
10:97987824 A G 0.056814 -2.7587e-05
10:97989039 T C 1.885151 2.4756e-06
10:97991026 T C 0.103562 8.3266e-06
10:97993267 T C 1.680685 -1.6481e-05
10:97995268 T C 0.878994 -9.2236e-06
10:97996819 G A 0.045942 4.5689e-05
10:97996946 G A 0.032428 2.0470e-05
10:98000417 C T 0.580965 -3.1283e-05
10:98002866 T G 0.650128 1.8392e-05
10:98008526 A G 0.051895 3.8857e-06
10:98010276 T C 0.035589 5.3782e-05
10:98013014 T C 0.197020 4.9765e-06
10:98014850 T C 0.055543 9.8850e-06
10:98015470 A G 0.052592 4.3664e-07
10:98016907 G T 1.819184 -1.3665e-05
10:98022537 C T 0.072950 -2.3291e-05
10:98022677 G A 0.060452 -4.7321e-06
10:98023373 G A 1.059847 -2.9404e-05
10:98027246 G A 0.023989 -1.4324e-05
10:98043011 A G 0.062485 1.5484e-05
10:98047575 A G 0.051467 -3.7711e-07
10:98055699 C A 0.109617 5.3628e-06
10:98059377 T C 0.038629 1.2293e-05
10:98063689 A G 0.234860 -2.9566e-06
10:98077162 T C 1.895489 -8.0256e-06
10:98085116 A G 0.037741 -1.1824e-05
10:98087140 A G 0.062132 1.3086e-05
10:98089319 A G 0.113557 -2.9759e-05
10:98098312 A G 0.035049 -9.4655e-06
10:98109025 C T 0.067007 -4.9373e-05
10:98110481 G A 0.040499 1.9103e-05
10:98115019 A G 0.036439 2.9515e-06
10:98115056 C T 0.027287 2.0635e-06
10:98120109 G A 1.542486 -6.9453e-06
10:98122334 C T 1.809702 1.2687e-05
10:98125754 C T 0.048209 -2.4816e-08
10:98130773 A C 0.107499 4.0287e-07
10:98131821 T C 0.296104 4.1667e-06
10:98135505 T A 0.696022 -2.1924e-05
10:98137026 G A 0.049790 5.8510e-05
10:98141748 T C 0.246654 -3.8896e-05
10:98146654 G C 0.312614 -1.2711e-05
10:98151594 C T 0.826351 3.3957e-05
10:98155678 A G 0.036062 5.1330e-07
10:98156475 T C 0.040849 2.8508e-06
10:98157412 A G 1.960219 -9.7958e-06
10:98160099 T C 0.344847 -3.3816e-05
10:98166278 T C 0.096344 8.8941e-06
10:98166356 G T 1.018169 9.1566e-06
10:98167265 T C 0.324717 7.1046e-06
10:98168559 G A 1.972223 1.0860e-05
10:98169074 G A 0.108550 -2.6407e-05
10:98172999 T C 0.024509 4.7281e-06
10:98176550 A G 0.023513 5.7913e-06
10:98184972 G A 0.724876 -1.7076e-06
10:98199799 C T 0.033736 -8.4231e-07
10:98206797 C G 0.028151 -8.0375e-06
10:98212308 T C 0.811925 -5.7369e-06
10:98214711 G A 0.203605 -1.6281e-06
10:98216092 A G 0.330718 -5.3747e-06
10:98222551 A G 0.042083 -9.2260e-06
10:98222575 C G 0.797816 7.2988e-06
10:98226213 T C 0.025203 -2.3804e-06
10:98226497 A G 0.312247 6.9106e-07
10:98232659 C T 0.387349 -2.5416e-07
10:98244498 T C 1.763651 1.0523e-05
10:98245589 T C 0.794549 1.2343e-05
10:98255294 A C 0.127493 5.8857e-06
10:98255479 T C 0.039469 2.4572e-06
10:98258871 T C 0.325489 -1.1794e-05
10:98263545 A G 0.636464 2.2826e-06
10:98265433 C T 0.089364 -1.0847e-05
10:98268119 C T 0.933204 -2.0304e-05
10:98274045 A G 1.322674 -3.9080e-06
10:98277692 C T 0.799631 9.6774e-06
10:98281896 C G 0.068272 -9.4894e-07
10:98295577 C T 0.158799 2.5409e-06
10:98309996 G A 0.036609 6.7637e-06
10:98319815 C T 0.311315 -1.3524e-05
10:98324964 T C 0.020685 2.1720e-05
10:98342056 T G 0.060768 1.0411e-05
10:98347257 G T 0.326519 -2.8078e-05
10:98348572 G A 0.330905 1.3072e-05
10:98359014 G A 1.336514 -5.1551e-06
10:98362921 C T 1.688141 1.0099e-06
10:98372057 C T 0.064097 8.0036e-06
10:98380137 C T 0.384748 5.4835e-07
10:98380379 T C 0.039472 -1.2885e-05
10:98382554 A G 0.487351 -4.3746e-06
10:98385346 T C 1.118950 -3.3806e-05
10:98386433 A C 1.917146 -1.8130e-05
10:98392816 C T 0.091268 -1.6823e-06
10:98393448 G A 0.057875 -2.8648e-05
10:98395083 T C 0.596230 -4.3076e-05
10:98398037 T C 0.035202 9.5982e-06
10:98399971 C T 0.056083 8.5841e-06
10:98404054 T C 0.950828 9.3745e-06
10:98406194 T C 0.387903 1.3253e-05
10:98406362 C T 0.077468 -5.8293e-06
10:98411293 A G 0.062292 1.2465e-05
10:98416324 A C 0.574791 2.0583e-05
10:98418971 G T 0.058011 -7.5899e-06
10:98422896 C T 0.234605 2.5740e-05
10:98424774 T C 0.028361 7.1392e-06
10:98425524 G A 0.046659 1.7785e-05
10:98427551 G A 0.863966 3.6401e-05
10:98429148 A G 0.596414 4.0223e-05
10:98431175 A G 0.029395 -6.7265e-06
10:98436824 A G 0.248751 -5.6288e-06
10:98437665 G A 0.166503 1.2306e-05
10:98443392 G A 0.082313 7.9567e-06
10:98446670 A G 0.034420 7.0406e-06
10:98454760 A G 0.921879 -1.9421e-05
10:98458051 A G 0.033250 7.1875e-06
10:98461573 C T 0.946028 -1.7923e-05
10:98469507 A C 0.574053 -9.9005e-06
10:98470865 C T 0.367762 -1.1836e-05
10:98470936 G C 0.329133 -2.2286e-05
10:98478317 G A 1.872405 -8.1533e-05
10:98482000 C G 0.049399 1.4332e-05
10:98483545 G A 0.023472 2.7297e-06
10:98483774 T C 1.000969 -2.4984e-05
10:98485105 A G 0.209398 -2.6761e-05
10:98485812 C T 0.068792 -2.2769e-05
10:98496428 T C 0.901361 -9.1629e-06
10:98504184 A G 1.116400 -1.7560e-05
10:98505437 A G 0.267954 -1.4029e-05
10:98508037 C A 0.129686 -2.6253e-06
10:98508282 G A 0.752507 -6.2775e-06
10:98517301 G T 0.200409 -5.6143e-06
10:98522209 C G 0.054958 2.3572e-06
10:98525432 T G 0.039727 -6.8191e-06
10:98525587 T G 0.029772 -1.7392e-06
10:98528249 C A 0.039003 -1.7985e-05
10:98530682 G A 1.048597 -8.8125e-06
10:98532965 G T 0.234503 -8.0525e-07
10:98534367 T G 0.028970 3.4050e-05
10:98538553 C T 1.811541 1.3096e-05
10:98541573 T A 0.051565 7.0869e-06
10:98542011 T C 0.127116 -1.1668e-05
10:98549366 G A 0.178763 -9.4101e-06
10:98550811 A G 0.041872 -1.0315e-05
10:98551213 C T 1.925411 -7.4172e-06
10:98555065 A T 0.054676 2.2810e-05
10:98557448 T C 0.400190 -1.8473e-05
10:98565769 T C 0.077747 4.8794e-06
10:98573366 C G 0.183777 -1.0914e-05
10:98587496 A G 0.186796 3.9149e-06
10:98596356 C G 0.106272 -8.3936e-06
10:98604466 G A 0.205574 -2.3116e-06
10:98652682 A G 0.022442 7.5197e-06
10:98653118 G T 0.043198 -5.9976e-06
10:98655435 C T 0.081450 -2.9560e-05
10:98657312 A G 0.052531 2.1481e-05
10:98657516 A G 0.030163 -5.3944e-06
10:98657741 T C 0.211027 -8.4480e-06
10:98683218 T C 0.049831 -4.1564e-05
10:98712008 A G 0.061374 -9.7227e-06
10:98715698 T A 0.025386 1.0168e-05
10:98716653 C T 0.024571 -1.7036e-06
10:98716810 A G 0.072100 -6.9162e-07
10:98728921 C T 0.152424 -1.6452e-05
10:98742043 G A 0.045092 -1.2505e-05
10:98742605 T C 0.030687 -7.7423e-06
10:98742750 C A 0.105901 -4.0810e-05
10:98743237 G A 0.035844 1.7921e-05
10:98747753 C T 0.415876 -3.4229e-05
10:98760547 C G 0.246144 1.9447e-05
10:98761834 A G 0.039258 6.9921e-06
10:98762051 G T 0.145645 -2.9106e-07
10:98766590 A C 0.181646 -2.8904e-05
10:98774102 C T 0.215556 -1.2968e-05
10:98784597 T G 0.101614 -2.8017e-06
10:98786658 A G 0.096861 -4.4642e-05
10:98791762 G A 0.153009 1.6320e-05
10:98792582 A G 0.053275 -4.0135e-07
10:98793292 A G 0.048468 -1.1904e-05
10:98793557 C T 0.240004 8.3619e-06
10:98795467 G C 0.320369 -1.2536e-05
10:98802495 G C 0.200879 5.8124e-06
10:98808065 A C 0.297110 2.5929e-06
10:98808210 C T 0.099044 -1.9364e-06
10:98810371 C T 0.177835 -1.2349e-05
10:98814148 C T 1.838318 2.7001e-05
10:98816373 A C 1.173051 6.1961e-06
10:98816434 T C 0.023010 -1.1906e-05
10:98819317 G A 1.367031 1.8695e-05
10:98820067 A G 0.189656 -4.7082e-06
10:98820109 G A 0.288203 -2.8044e-05
10:98824776 T C 0.143003 -1.7952e-05
10:98825285 A G 0.040907 1.2052e-05
10:98832383 A G 1.484230 7.5142e-06
10:98838694 T C 0.882795 -5.5408e-06
10:98840076 T C 0.375262 2.5054e-06
10:98840529 A G 0.054557 -1.5658e-05
10:98846714 A G 1.230222 -1.0389e-05
10:98852095 A G 0.048271 1.3974e-05
10:98853968 A G 0.034923 -7.1766e-08
10:98858754 T C 0.145529 -1.4264e-05
10:98862817 A C 0.270731 -3.3482e-06
10:98862940 G A 0.072739 6.7761e-06
10:98867239 A G 0.455763 3.4512e-06
10:98871038 T C 1.333162 -6.9149e-07
10:98887698 C A 1.368915 1.3213e-05
10:98888619 A G 0.088334 8.5050e-06
10:98891289 A C 0.029140 -1.1318e-05
10:98901159 G T 0.210208 -1.9443e-05
10:98903609 C T 0.232011 -1.5577e-06
10:98904619 T C 0.101488 -7.3840e-06
10:98907878 T C 1.655649 -8.0355e-06
10:98912996 G A 1.616310 -8.3233e-07
10:98913628 T G 1.522257 -1.0612e-05
10:98917985 C T 0.099261 1.5680e-05
10:98923531 A G 1.064872 7.4711e-06
10:98924600 A G 0.142218 1.5085e-05
10:98930061 C T 1.805585 4.5165e-08
10:98930392 C T 1.646520 -1.1819e-05
10:98933853 A G 0.837601 2.7756e-06
10:98937895 A G 1.055115 8.9818e-06
10:98937908 A G 0.514529 -2.2071e-05
10:98939548 C T 0.085064 1.8566e-05
10:98942013 A G 0.224687 -1.0828e-05
10:98942021 T C 0.053258 -8.4307e-06
10:98942833 T C 0.326101 7.6865e-06
10:98942979 G A 0.060898 -9.4563e-06
10:98946244 A G 0.534540 -5.1362e-06
10:98948911 G C 0.096150 3.5269e-06
10:98949053 C T 0.155348 4.5202e-06
10:98950477 T C 0.567172 -4.7335e-06
10:98957430 G A 0.488062 2.8341e-06
10:98958738 C T 1.159584 2.6801e-05
10:98966882 A G 0.603203 -3.6730e-05
10:98970910 C A 1.842088 -3.1628e-05
10:98986189 C T 0.066708 -6.7612e-06
10:98986472 C T 1.842479 -1.6050e-05
10:98989454 G A 1.311502 2.8613e-05
10:99000296 C T 0.088045 2.4566e-05
10:99003811 A G 0.051246 7.5987e-06
10:99007197 C T 0.046319 -2.3941e-05
10:99009522 C A 0.125535 2.2231e-05
10:99013454 G A 0.076442 1.9151e-05
10:99015364 G A 0.664485 7.2382e-06
10:99015630 C T 0.063118 -1.7433e-05
10:99053763 A G 0.045034 -2.6399e-05
10:99060939 T C 0.175937 9.8567e-06
10:99061337 G A 0.092751 -6.5656e-06
10:99064131 T C 1.951631 -2.7964e-06
10:99070734 T G 0.024356 -2.1256e-06
10:99071906 T C 0.030313 -2.2958e-07
10:99079023 A G 1.196139 -1.5069e-06
10:99080871 T G 0.657641 -1.8159e-05
10:99088314 T G 0.043667 -1.0094e-05
10:99097191 A G 1.192243 -4.8915e-06
10:99102580 C A 0.101661 5.4119e-06
10:99111505 C G 0.048247 -1.0865e-05
10:99116903 T C 0.546430 1.2695e-05
10:99125949 T C 1.197411 -2.4363e-05
10:99129230 C T 0.256007 1.4068e-05
10:99132083 T C 0.701870 2.5579e-06
10:99133196 T C 0.029531 1.4577e-05
10:99141484 T C 0.516015 1.3894e-05
10:99156294 A G 0.106557 -1.2183e-05
10:99160965 G A 1.969551 1.0247e-06
10:99171232 T C 0.021660 -1.3996e-05
10:99173870 C T 0.524691 1.3516e-06
10:99190490 T C 0.136343 -1.3903e-05
10:99191750 A C 0.034365 -1.0982e-06
10:99204526 G A 0.824246 1.4400e-05
10:99204791 A G 0.316248 2.3710e-06
10:99205731 G A 0.288829 1.6258e-05
10:99210310 A G 0.523324 1.0088e-06
10:99215953 C G 1.090061 2.2774e-05
10:99220707 T C 0.862926 -2.2229e-05
10:99240758 C G 1.960973 6.2058e-06
10:99254905 G T 0.098860 3.0776e-05
10:99270974 C T 1.697283 -4.0270e-05
10:99273836 T C 0.027715 3.4368e-06
10:99274045 T C 0.044561 1.2738e-05
10:99274436 T C 0.098887 1.4504e-06
10:99279160 T C 0.909929 -5.8261e-07
10:99281793 G A 0.952266 1.0300e-05
10:99290349 C A 0.540371 9.5948e-06
10:99291425 C T 1.973645 9.2169e-06
10:99300893 G A 0.050229 1.2544e-05
10:99308118 T G 0.501787 6.7084e-06
10:99308848 T C 0.035226 1.8554e-06
10:99309508 T C 0.107723 -1.3641e-05
10:99313476 G A 1.968300 8.8393e-06
10:99316892 C T 1.974535 1.3845e-05
10:99335245 C G 0.112884 5.2963e-06
10:99337572 A G 1.393400 5.9939e-08
10:99342563 C T 0.549190 3.6635e-06
10:99345406 G A 0.513122 -1.9113e-05
10:99348498 C T 0.035334 6.8217e-06
10:99348835 A C 0.159003 1.3093e-05
10:99350017 C G 0.633377 -1.8479e-05
10:99358511 G A 0.398976 -1.1761e-05
10:99359739 C T 0.343093 -7.3106e-06
10:99360792 T C 0.854950 8.8034e-06
10:99360967 A G 0.258431 -1.0748e-05
10:99361789 T G 0.041009 -1.4284e-06
10:99362217 C G 0.101828 3.2655e-06
10:99362274 G C 0.025910 -2.6666e-06
10:99369642 A G 1.553607 -1.3026e-05
10:99371147 G A 0.536091 -1.0622e-05
10:99372127 A G 0.702798 2.3128e-05
10:99376092 C T 0.455301 6.6270e-07
10:99379736 G A 0.120129 1.1894e-05
10:99381928 G A 0.446573 5.7682e-06
10:99387840 C A 0.440053 2.0950e-06
10:99388158 A C 0.064746 -2.0606e-05
10:99390955 G A 0.061183 1.7318e-05
10:99401494 C T 0.098010 -3.0075e-06
10:99411411 T G 0.047982 1.1120e-05
10:99412669 C T 0.441617 2.7664e-06
10:99421253 T C 0.088375 1.0231e-05
10:99422648 G A 0.796997 -1.6091e-07
10:99439541 C G 0.817151 5.0635e-06
10:99439556 C A 0.160587 -2.1840e-05
10:99439673 G C 0.353486 -1.9971e-06
10:99442262 C T 0.368333 4.2564e-06
10:99442836 A G 0.503765 -5.5171e-07
10:99446425 C T 0.346119 5.8854e-06
10:99448004 T C 0.409526 -1.0538e-06
10:99449591 T G 0.178664 1.0012e-05
10:99451773 T C 0.051426 -4.1499e-06
10:99453097 A G 0.038160 1.9924e-05
10:99457077 T C 0.036575 8.3038e-06
10:99459308 A C 0.535336 -2.3233e-06
10:99461687 T C 0.071576 -1.2935e-05
10:99464866 A C 0.084152 -1.4380e-06
10:99466154 C A 0.522250 7.6231e-08
10:99470858 A G 0.021895 2.8698e-06
10:99472221 C T 0.460554 -8.5626e-06
10:99477358 G A 0.341628 3.7211e-06
10:99490436 T C 0.207141 4.4517e-06
10:99491246 A G 1.429432 1.3334e-07
10:99496731 C G 0.089466 -5.9415e-06
10:99498123 G T 0.245216 -1.0749e-06
10:99499363 G A 1.217184 5.1213e-06
10:99502897 A G 0.058637 -4.7786e-06
10:99504595 A G 0.066062 4.5409e-06
10:99504630 T G 1.504496 2.2047e-06
10:99504781 T C 1.704858 2.0232e-05
10:99515144 A G 0.094668 -7.3211e-06
10:99521330 T C 0.034824 1.4539e-05
10:99526726 C G 0.200525 1.6255e-05
10:99537490 A G 1.633982 4.8797e-07
10:99538687 T C 0.035358 1.8552e-05
10:99543937 C A 0.032128 1.7859e-05
10:99544469 A G 0.039853 -3.3778e-07
10:99549713 A G 0.105394 1.3056e-06
10:99551326 A C 0.037605 1.7185e-05
10:99554895 G C 1.591525 -6.9063e-07
10:99558000 A G 1.449899 2.7263e-06
10:99558310 G A 0.876192 -4.7782e-06
10:99558697 G T 0.045704 1.8196e-05
10:99559633 T C 1.935621 -2.8538e-05
10:99561645 A G 0.437224 5.8795e-06
10:99562572 G A 0.127738 -8.7017e-06
10:99563198 C T 0.032482 3.7167e-07
10:99565971 G C 0.027511 -6.5456e-06
10:99570779 G A 0.927635 1.0442e-06
10:99576799 C A 0.121547 -2.1034e-05
10:99590225 A G 1.526204 -2.0200e-05
10:99596951 C T 0.350675 1.1627e-05
10:99600367 A G 1.074585 4.5312e-06
10:99611593 G T 0.161104 1.7830e-05
10:99624292 G A 0.042365 -8.6004e-06
10:99625319 T C 0.425240 -1.7350e-06
10:99633694 G A 0.511979 1.2573e-05
10:99633752 C T 0.079811 -5.9969e-07
10:99634578 A C 1.718209 -4.9857e-06
10:99634835 C T 0.168121 -3.1287e-05
10:99636773 C T 0.693091 -3.2482e-05
10:99637578 A G 0.956710 7.9232e-06
10:99639573 T C 0.246616 -3.0487e-05
10:99640120 T C 0.062683 -4.2659e-06
10:99641771 G T 0.629144 -1.5404e-05
10:99642362 A C 0.850421 2.6883e-05
10:99647665 T C 1.096392 2.0764e-05
10:99647820 T C 0.204901 -2.0652e-05
10:99647821 A G 0.691721 -9.7537e-06
10:99651421 T C 0.053826 -2.3822e-05
10:99654592 T C 0.385353 -5.1141e-05
10:99657600 C T 0.128238 3.4583e-05
10:99659374 T C 0.132321 2.4447e-05
10:99676437 A G 0.028161 1.9002e-06
10:99681224 T C 0.034314 -4.5272e-05
10:99681343 G T 1.604040 1.5531e-05
10:99686973 T C 1.502127 4.9012e-06
10:99688733 T C 1.779209 -3.2063e-05
10:99695194 A C 0.381817 1.9115e-05
10:99709684 A G 0.122693 2.1851e-05
10:99710394 A G 0.069979 -1.0694e-05
10:99713117 C T 0.880785 -3.4984e-06
10:99736444 T C 0.050107 -4.7452e-07
10:99747497 A C 0.128364 9.4166e-06
10:99758611 T C 0.240629 2.5402e-05
10:99769125 G A 0.471991 -3.4738e-05
10:99770333 G A 0.528343 2.2998e-05
10:99773047 T C 0.656730 3.5857e-06
10:99777109 G C 0.128126 -2.6157e-06
10:99794530 C T 0.388834 -2.5510e-05
10:99803425 T C 0.055546 1.4603e-05
10:99807092 T C 0.088062 -3.6340e-06
10:99811236 T C 0.102532 -8.6590e-06
10:99812009 T C 0.072607 -4.0870e-06
10:99833232 A G 0.044150 4.1353e-05
10:99838405 A C 1.057763 -2.6600e-05
10:99843767 A G 0.047315 7.1457e-06
10:99846671 C A 0.707581 -1.8978e-05
10:99865374 A C 0.056746 -4.8923e-05
10:99882156 T C 0.042379 1.8343e-05
10:99887537 T C 0.157147 -8.1361e-06
10:99889852 T C 1.266600 5.8731e-06
10:99894986 G A 0.036113 -5.1722e-05
10:99901300 G A 0.027379 1.0312e-05
10:99903135 G T 0.030374 -6.9553e-06
10:99909766 T C 0.031523 1.5297e-05
10:99932268 A G 0.075867 1.6927e-06
10:99934334 C T 0.222515 1.0579e-05
10:99964768 A G 0.077666 8.1018e-06
10:99966160 G A 0.042807 1.5067e-06
10:99969475 C A 0.409934 6.8531e-06
10:99969507 T C 0.057471 2.4757e-06
10:99969568 G A 0.636018 -7.6051e-06
10:100004799 C A 0.029636 7.5388e-07
10:100007694 A G 0.080668 -2.2340e-05
10:100016196 C G 0.865367 3.5320e-06
10:100017453 G T 0.675677 8.2074e-06
10:100020880 T C 0.297321 7.2162e-06
10:100021983 A G 0.297423 6.8908e-06
10:100030768 T C 1.681807 2.4161e-06
10:100032749 G A 1.062285 -6.1172e-06
10:100046078 G T 1.725910 -9.6319e-06
10:100046757 G T 0.700081 3.3737e-05
10:100047185 A G 0.666324 -3.4303e-06
10:100047620 G C 0.020239 1.1367e-05
10:100049599 A G 0.070217 6.6215e-06
10:100050356 T C 0.746193 -7.5925e-06
10:100051497 G A 1.173469 -1.7447e-05
10:100053881 T C 0.069455 -8.9194e-06
10:100055224 G A 0.236308 1.2291e-05
10:100055644 T C 0.880347 1.2033e-05
10:100061023 G A 0.036616 4.5300e-06
10:100061311 A G 1.891246 -5.8416e-05
10:100068962 G A 0.062890 8.0383e-06
10:100070557 C A 0.728538 -1.0714e-05
10:100074525 G T 0.041474 -6.4786e-06
10:100077152 T C 0.158986 8.5713e-05
10:100078915 T C 0.332924 -3.3424e-05
10:100079373 T C 0.057658 3.9398e-06
10:100080631 A G 0.889417 -2.2652e-06
10:100084117 G A 0.121788 1.1752e-05
10:100086215 G A 0.037245 -3.9514e-05
10:100088262 C T 0.135510 1.7636e-05
10:100090354 A G 0.023857 -1.8785e-05
10:100091388 A G 0.064518 8.6199e-06
10:100092168 A G 1.532548 -5.6383e-06
10:100094945 T C 0.430486 -1.6725e-07
10:100099508 C A 0.979710 -1.5969e-05
10:100100464 C T 0.191696 -3.2300e-08
10:100102403 A G 0.735229 -1.5088e-05
10:100103536 T C 0.135894 -6.0525e-06
10:100103565 A G 1.029021 -8.7246e-07
10:100104045 T G 0.034100 -3.0442e-05
10:100104359 A C 0.211343 5.8652e-06
10:100105182 A G 1.431553 1.3856e-05
10:100114965 G A 0.515318 1.0117e-05
10:100117107 T C 1.461930 1.0963e-05
10:100118038 T C 0.091635 3.0441e-07
10:100123612 C T 0.125705 1.4796e-05
10:100127551 A G 0.073066 -2.9136e-05
10:100135382 T C 0.052738 6.9333e-06
10:100144782 T C 0.588927 -2.7176e-05
10:100151925 G T 0.028409 -1.2248e-05
10:100153052 G A 0.023408 -5.1795e-06
10:100156853 C T 0.683575 -2.3535e-05
10:100165322 T C 0.040434 -3.0759e-06
10:100169228 G T 0.054747 2.6258e-05
10:100169387 C T 0.667725 -1.8039e-05
10:100172479 G A 0.513200 -2.1554e-05
10:100176627 A G 0.042882 -3.3762e-05
10:100179274 T C 0.585640 -2.0808e-06
10:100179851 C T 0.168006 5.9875e-06
10:100183570 C G 0.168784 8.8345e-06
10:100186895 A G 0.072239 2.0229e-05
10:100187453 A G 1.956533 -9.0468e-06
10:100189138 G A 1.076676 -1.1435e-05
10:100190095 C T 0.053496 2.0465e-06
10:100190264 C T 1.192886 -3.9513e-05
10:100190920 A G 0.585551 -1.1365e-05
10:100193315 G A 0.113000 2.4440e-06
10:100194829 C T 0.345334 -2.6426e-05
10:100195647 T G 0.025594 1.3524e-05
10:100196452 T C 0.095457 -1.4832e-06
10:100202987 G A 0.036670 -1.0926e-05
10:100205107 T G 0.614185 -1.4093e-06
10:100206358 C T 0.027875 -1.6543e-05
10:100212374 A G 1.261120 -2.2461e-05
10:100212671 C T 1.928305 3.0226e-06
10:100215413 C A 1.300928 -4.0308e-06
10:100219374 A T 0.967239 1.1584e-05
10:100228430 C T 0.415292 -2.2434e-05
10:100230982 C T 0.645606 -9.4730e-06
10:100240246 C T 0.236808 -2.9729e-07
10:100240334 A G 0.313474 2.1948e-05
10:100240681 T C 1.369639 6.5379e-06
10:100241204 T C 0.097150 1.7269e-05
10:100242039 C T 0.458337 1.4166e-07
10:100242109 G T 0.335753 1.4146e-05
10:100245092 A G 0.566274 -1.2524e-05
10:100247590 G A 0.639442 -1.1430e-05
10:100250397 C G 0.072569 -5.7864e-06
10:100266547 C T 1.867764 2.2563e-05
10:100268469 A G 0.102668 1.2492e-05
10:100273289 T C 0.031867 5.9212e-06
10:100280107 T C 0.668878 -2.2969e-05
10:100285250 A G 0.034059 -7.9008e-06
10:100285723 G A 0.033798 -5.5782e-06
10:100287607 A G 1.858853 3.2696e-05
10:100291176 T C 0.102270 -3.2677e-05
10:100292627 A C 0.997209 8.6344e-05
10:100300950 C T 0.054652 6.4313e-06
10:100309571 A G 0.114282 -1.5765e-05
10:100311667 A G 0.707462 -7.1095e-05
10:100334898 G A 1.845900 3.0021e-05
10:100345973 C T 1.173908 1.8334e-05
10:100346062 C T 0.055444 1.5013e-05
10:100347968 G A 1.879201 3.4195e-05
10:100348010 A G 0.138546 3.0994e-05
10:100361652 G C 0.037337 -1.2398e-05
10:100361926 G A 1.050980 4.0344e-05
10:100365613 T C 0.069894 2.4304e-06
10:100366009 C T 0.184831 -2.2037e-05
10:100369006 C T 0.430897 2.5788e-05
10:100369054 G T 0.031231 -7.8592e-06
10:100369397 T G 1.852424 2.2704e-06
10:100378911 C T 0.450755 8.2361e-06
10:100381447 A G 0.028939 -1.2378e-06
10:100390806 A G 0.030962 -9.5137e-06
10:100395594 G A 0.064940 -1.0875e-06
10:100407887 T G 1.947939 6.5332e-06
10:100409882 C T 0.038160 -7.0192e-06
10:100409977 A G 0.215182 -2.9829e-05
10:100411409 C T 0.088637 2.6996e-06
10:100425254 C T 1.641067 1.9828e-05
10:100433477 C A 1.258023 2.5446e-05
10:100454284 G A 0.721527 -2.7370e-05
10:100454360 T C 0.045881 3.2837e-06
10:100466059 C T 0.387090 -2.4583e-05
10:100486986 G A 0.050212 2.3179e-05
10:100492152 C T 0.066293 -8.1660e-06
10:100508921 T C 0.066368 -6.0608e-06
10:100522440 C G 0.035882 1.8738e-05
10:100530337 A G 0.039152 2.8716e-07
10:100532002 A C 1.613821 9.3729e-07
10:100555270 A C 0.020198 -9.3744e-06
10:100578943 A G 0.342053 -2.4742e-05
10:100579390 C T 1.668918 -5.2085e-07
10:100593063 T C 1.648200 -7.1840e-06
10:100600714 C T 0.098816 4.3308e-05
10:100614789 A G 1.167499 -8.6836e-07
10:100616579 A G 0.032706 1.0341e-06
10:100620658 T C 0.079688 -7.0705e-06
10:100628121 T G 0.090065 1.3353e-05
10:100628897 T C 0.092652 4.1644e-06
10:100648628 C T 0.217320 1.9879e-05
10:100653511 C T 0.038778 4.9321e-07
10:100662368 T C 0.040706 1.0568e-05
10:100662601 C T 0.028915 5.4946e-06
10:100666097 C T 0.157466 -5.5572e-06
10:100679684 C A 0.246348 -1.8845e-05
10:100684118 A G 0.067653 -7.1845e-06
10:100703088 T G 0.066773 -9.9497e-06
10:100710019 A G 0.246603 -1.8235e-05
10:100713510 G A 1.211564 1.2392e-05
10:100719902 C T 0.043008 7.0935e-05
10:100724818 C T 0.052068 -7.2596e-06
10:100725558 C T 1.613087 -4.0885e-06
10:100729361 G A 1.677112 -7.6316e-06
10:100750731 G A 1.194524 1.0019e-05
10:100766799 T C 0.062026 -7.3653e-06
10:100767209 T C 0.178389 -1.3217e-06
10:100780529 T G 0.073276 -9.0396e-06
10:100813933 A G 0.030119 -2.0317e-05
10:100839298 C G 0.064284 2.0262e-06
10:100858581 T C 1.623524 4.5815e-06
10:100872973 G T 0.365223 1.7722e-05
10:100876295 A G 1.233629 9.1121e-06
10:100910542 A G 0.153601 -1.8703e-05
10:100924999 T C 0.217425 -9.5193e-06
10:100932736 C T 0.331806 2.3456e-06
10:100934048 A C 0.038374 -3.4133e-06
10:100942449 T C 0.353966 -4.5315e-06
10:100972745 C T 0.152849 -1.6013e-05
10:100977757 G T 1.963676 1.3919e-05
10:100980206 C T 0.049869 1.2668e-07
10:100981547 T C 1.804259 3.1104e-05
10:100982894 C T 1.728126 5.2775e-06
10:100992702 C T 0.047030 -1.0115e-05
10:101014387 C T 0.020287 -3.6952e-06
10:101038757 C T 0.177576 3.5126e-05
10:101049795 T G 0.027355 -2.1694e-05
10:101057971 C T 1.725835 2.2999e-06
10:101065834 A G 1.300779 6.7252e-06
10:101077453 C A 0.151782 -1.5514e-05
10:101079453 G A 0.035770 -2.8714e-06
10:101097186 G C 0.037582 2.5158e-05
10:101103111 C T 1.672920 9.7809e-06
10:101112834 A G 0.192617 -8.6811e-06
10:101120787 T C 1.232187 7.0161e-06
10:101123281 T G 1.350664 5.9467e-06
10:101125601 A G 0.120153 2.2335e-06
10:101130163 C A 0.166534 -2.0912e-06
10:101130638 T A 0.195218 2.8785e-06
10:101143655 C T 1.779056 5.0490e-06
10:101144953 T C 0.095617 1.2928e-05
10:101147720 T C 0.096943 6.0834e-06
10:101150347 A C 0.282539 9.5669e-06
10:101152775 G A 0.035498 3.0157e-06
10:101153003 C T 0.025237 7.4099e-06
10:101153590 T A 1.804133 5.9008e-06
10:101153670 A G 0.033743 3.7834e-06
10:101162684 C T 0.088358 -1.1234e-05
10:101163194 T C 0.191009 -3.4415e-06
10:101166544 T C 0.242190 1.0422e-05
10:101169434 C A 0.021143 3.0581e-07
10:101190149 A G 0.022867 -8.9391e-06
10:101190520 G A 0.180446 1.0340e-06
10:101191633 G A 0.260025 9.3382e-06
10:101194285 A G 1.196336 -1.2117e-06
10:101196673 A G 0.021762 -1.2299e-05
10:101202481 G A 0.033951 2.6377e-06
10:101213280 T C 1.072902 9.4658e-06
10:101214126 G A 0.028820 3.0766e-06
10:101222490 T C 0.355496 1.2231e-05
10:101226115 A C 0.060575 7.5920e-07
10:101226835 A C 0.047965 -1.6751e-05
10:101238097 A C 0.324486 -5.7118e-06
10:101242926 C T 0.567529 -6.1415e-06
10:101245244 T C 0.132923 2.3081e-06
10:101246158 T C 0.030748 2.0936e-05
10:101246530 C T 0.216514 -2.1343e-05
10:101247626 G T 0.215875 -2.0566e-05
10:101252385 G A 0.221587 -2.7357e-05
10:101254527 T C 0.057117 -1.4208e-05
10:101260364 T C 1.477638 2.3504e-05
10:101260382 G A 0.025686 -3.5425e-06
10:101268527 T C 1.972866 5.6289e-06
10:101274365 A G 0.761662 4.7454e-06
10:101275252 A G 0.069890 2.0318e-06
10:101278725 T C 0.566580 1.6786e-06
10:101280929 T C 0.194327 5.8780e-06
10:101282475 G T 0.141446 2.1354e-05
10:101287059 T C 0.029738 -6.6562e-06
10:101290301 C T 1.061785 -3.7725e-06
10:101291593 C T 1.030119 -8.6489e-06
10:101292390 T C 0.742722 4.3905e-07
10:101301033 C A 0.295190 -5.8467e-06
10:101303903 C A 0.094223 -6.3044e-06
10:101306285 A G 0.078240 -1.9389e-05
10:101311342 T C 0.024815 6.3484e-06
10:101311576 T C 0.045976 2.1217e-05
10:101314291 T C 0.246511 -8.5355e-06
10:101319146 T C 0.106394 -3.4146e-06
10:101322555 G A 0.517137 -3.9034e-06
10:101325915 G A 0.043800 3.5460e-06
10:101329082 A G 0.113438 -1.6430e-05
10:101329967 T C 0.831835 -1.5576e-05
10:101333898 C T 0.339595 -2.1625e-05
10:101334849 A C 1.233806 -5.0893e-05
10:101335003 G A 1.881707 -1.4815e-05
10:101342216 C A 1.383361 3.1308e-06
10:101343431 C T 1.908514 5.2382e-06
10:101345661 A G 0.098829 1.1467e-05
10:101346609 G A 0.389402 2.5610e-05
10:101347435 G A 1.178545 -2.1540e-05
10:101347685 T C 0.401879 -5.7033e-07
10:101350970 C A 0.768448 -1.6870e-05
10:101358071 C A 0.054751 2.8883e-05
10:101358381 C T 0.213978 7.2788e-06
10:101359711 A G 1.454614 1.3308e-05
10:101364360 A G 0.406486 -8.5843e-06
10:101368917 A G 0.708917 2.6875e-06
10:101369263 C T 0.904295 -2.5386e-05
10:101413625 C A 0.024142 1.0988e-05
10:101414833 A G 0.064556 3.4002e-06
10:101451194 C A 0.069890 -1.3160e-05
10:101452217 G A 0.100679 1.0633e-05
10:101465880 T C 0.044527 -2.5351e-05
10:101466620 T C 0.893858 -2.7968e-05
10:101473218 G A 1.748736 5.1964e-06
10:101474499 C T 0.607674 2.0990e-05
10:101492241 A G 1.161995 -3.4328e-05
10:101502968 G A 0.194364 4.5700e-06
10:101510923 G A 0.026614 -1.5685e-06
10:101529143 T C 0.218031 1.2350e-07
10:101531089 C T 0.028409 1.2514e-05
10:101539259 A G 0.065960 1.8904e-05
10:101542578 T C 0.410709 1.0906e-07
10:101544088 A G 0.032026 -3.1142e-06
10:101552314 C G 0.027600 -7.4725e-06
10:101553259 T C 0.873000 -4.3884e-06
10:101557329 C A 1.125430 4.4447e-06
10:101558634 T A 0.773555 -1.6530e-05
10:101563815 A G 0.401519 -1.3580e-05
10:101569997 C T 0.097792 -1.8000e-05
10:101578952 G T 0.036208 7.3549e-06
10:101590020 A G 0.073416 7.9847e-06
10:101590486 A G 0.035433 -8.4121e-06
10:101591944 C T 1.199797 1.5775e-05
10:101592320 G A 1.073868 1.2218e-05
10:101602004 C T 0.096813 -4.7972e-06
10:101604207 T C 0.756410 -2.4252e-06
10:101604420 T C 0.030235 1.3235e-05
10:101610533 T C 0.111980 1.2502e-05
10:101611294 A G 0.112215 1.2143e-05
10:101618103 T G 0.150065 1.0701e-05
10:101620771 G C 0.984072 -2.1381e-06
10:101633779 T C 1.054146 -2.0666e-05
10:101636917 T C 0.052129 -7.3536e-06
10:101639877 C A 0.783900 -1.0702e-05
10:101655228 T C 0.050521 -1.1691e-05
10:101665071 G A 0.077584 -3.6584e-07
10:101667792 T C 0.080477 -4.5866e-07
10:101667814 G A 0.071257 2.3901e-06
10:101667978 C T 0.946762 -2.3275e-05
10:101670704 G T 0.042641 7.0941e-06
10:101673459 C T 0.158748 -8.2491e-07
10:101681705 C T 0.072066 -2.7365e-06
10:101690050 T C 0.689481 1.4512e-05
10:101697300 A C 0.687475 -9.0404e-06
10:101697685 C T 0.036919 -3.5898e-06
10:101706391 A G 0.866788 -1.0805e-05
10:101715249 C T 0.024608 3.9196e-06
10:101716112 C G 0.080559 -7.7812e-06
10:101729881 G A 0.024747 -2.5221e-06
10:101735593 C T 0.081528 -3.3159e-06
10:101735900 G A 0.081919 -2.2653e-06
10:101758982 C A 1.881047 -1.1336e-05
10:101761795 A G 0.021545 5.7544e-06
10:101764990 C T 0.024713 7.4689e-06
10:101766362 C T 0.145376 -5.1839e-06
10:101774323 G A 0.054329 2.4152e-05
10:101775171 A G 0.038296 4.7271e-06
10:101786404 C T 0.037850 -5.4554e-06
10:101792441 C A 0.797928 1.5818e-05
10:101805442 T C 0.821217 1.7092e-05
10:101808163 G A 0.038982 -3.2533e-06
10:101811261 A G 0.095892 -3.7641e-06
10:101814302 G A 0.033869 1.3042e-05
10:101816180 C T 0.046163 7.7142e-06
10:101816197 T C 0.119715 -8.0291e-06
10:101817341 G A 0.833300 9.8804e-06
10:101821384 T C 0.045092 2.5200e-06
10:101821969 T C 0.074150 8.6021e-06
10:101823543 C T 0.832661 -6.2171e-06
10:101824954 A G 0.028059 -3.3417e-06
10:101829514 T C 0.092081 -4.1207e-06
10:101835508 A C 0.052160 -5.5466e-08
10:101837374 A C 0.102902 -9.4186e-06
10:101860631 T C 0.130669 -4.2609e-05
10:101873565 C T 0.035062 1.1794e-06
10:101885536 G A 0.846110 1.6842e-05
10:101893553 A T 0.040767 -5.8896e-06
10:101894979 G A 0.090173 9.8999e-06
10:101895028 A G 0.055536 1.0393e-05
10:101910498 T C 0.027858 -9.2821e-06
10:101911142 G A 0.144394 -1.4671e-05
10:101912064 C T 1.002387 9.6291e-06
10:101916862 T C 0.029021 -1.3175e-05
10:101916873 A T 1.144010 -8.2890e-07
10:101924303 A G 0.105796 -1.7560e-05
10:101930409 G A 0.084244 -4.8189e-06
10:101937969 G A 0.115135 -9.9160e-06
10:101938134 A T 0.027430 1.0661e-05
10:101953275 G C 0.119857 -2.9602e-06
10:101958858 G T 0.090357 1.0082e-05
10:101961171 A G 0.123152 -7.3970e-06
10:101964536 A C 0.069285 3.4210e-06
10:101968237 T C 0.068003 2.0228e-05
10:101977883 T C 1.049059 3.3535e-06
10:101993033 T C 0.054822 -8.0755e-06
10:102016044 T C 0.129666 -1.3827e-05
10:102027407 T C 0.891243 7.9291e-06
10:102048208 T G 0.099084 -3.3149e-06
10:102048643 T G 0.051538 -2.0157e-05
10:102050242 A C 0.120959 9.5652e-06
10:102054823 A G 0.027277 -5.8340e-06
10:102056300 T G 0.039996 2.0992e-05
10:102056440 T C 0.238634 -8.5585e-06
10:102056745 T C 0.237824 -8.0519e-06
10:102062878 C T 0.136656 -3.6349e-05
10:102065572 C T 0.800291 3.4661e-06
10:102071181 G A 0.120687 -1.4063e-05
10:102072018 T C 0.548833 1.8467e-05
10:102072092 G A 1.179623 -1.2788e-05
10:102075479 A G 0.337259 -1.2369e-05
10:102077925 A G 1.698579 1.1554e-05
10:102088001 A G 1.974549 -1.5924e-05
10:102089663 T C 0.249829 -2.3230e-05
10:102095193 A G 0.037894 1.0420e-05
10:102097695 C T 0.664947 1.0255e-05
10:102098396 T C 0.047727 -3.6827e-06
10:102104521 T C 0.735946 2.3636e-06
10:102105630 C T 0.253311 5.9062e-06
10:102110901 C G 0.980461 -4.0988e-07
10:102112075 G A 0.198944 -1.3312e-05
10:102114463 C A 0.597532 4.1480e-05
10:102116311 C A 0.843877 -5.9448e-06
10:102122712 A G 0.115665 8.4376e-07
10:102123504 T C 0.154090 -2.4207e-06
10:102139082 C A 0.152424 1.1998e-06
10:102142421 C T 0.085625 -8.1771e-06
10:102143208 A C 0.174594 -2.5660e-05
10:102149744 G C 0.415404 -2.3172e-05
10:102156571 C T 0.151979 -4.1053e-05
10:102162852 T C 0.478994 5.2001e-06
10:102163301 C G 0.136880 2.0820e-05
10:102174717 C G 0.121350 -1.3102e-05
10:102202646 C T 0.693615 3.2720e-05
10:102203541 G C 0.224262 1.3136e-05
10:102205292 T A 0.077156 -1.1771e-05
10:102206117 T A 0.137033 1.7032e-05
10:102227756 C T 0.620559 -9.9712e-06
10:102245493 A G 0.056318 6.2718e-06
10:102247408 A C 0.453754 2.7083e-06
10:102257348 T C 0.095736 4.0544e-05
10:102258991 T C 0.077543 2.7013e-06
10:102265847 C A 0.439325 1.3022e-05
10:102269206 G A 0.441328 1.3677e-05
10:102274360 A G 0.026627 -1.5862e-05
10:102278325 C T 0.104531 6.0189e-06
10:102295836 G C 0.552522 -1.2867e-05
10:102306228 T C 0.065817 -2.3154e-05
10:102309893 G C 0.036456 -1.2884e-05
10:102312565 T C 0.436932 1.1752e-05
10:102324683 A G 0.038330 -3.4033e-06
10:102326747 A G 0.134660 4.9099e-06
10:102330547 T C 0.021997 5.9375e-06
10:102340094 G A 0.087209 3.4123e-05
10:102343956 C T 0.059942 -1.1920e-05
10:102344379 G T 0.053085 -1.2091e-05
10:102360855 G A 0.306497 9.5412e-06
10:102362115 A C 0.339078 -1.3240e-05
10:102362543 C T 0.304138 1.7494e-06
10:102366896 A G 0.111586 -5.3997e-05
10:102367376 T G 0.052932 -2.8193e-06
10:102367733 G A 1.129917 2.6605e-05
10:102372809 A G 0.051354 -7.5146e-06
10:102378539 C T 1.038234 2.3905e-05
10:102381636 G A 0.817872 -3.4546e-05
10:102384234 T C 0.172051 1.4090e-06
10:102387274 G A 0.998552 -2.0382e-05
10:102390649 G A 0.075847 -1.2487e-05
10:102390727 C A 0.973036 7.1399e-06
10:102395982 T C 0.433613 -6.2527e-07
10:102396789 G A 1.172810 1.3869e-05
10:102398562 A G 0.096089 -8.3286e-06
10:102403476 T G 0.027964 -1.9197e-06
10:102406469 T C 0.259481 9.6030e-06
10:102407984 T C 0.037218 -1.1297e-05
10:102409177 C T 0.494633 1.0064e-05
10:102412620 G C 0.074585 -5.4224e-06
10:102434157 T C 1.776271 1.9753e-06
10:102438203 T C 0.468785 -8.5243e-06
10:102453717 G A 0.059721 -1.1102e-06
10:102455515 T C 0.650896 -3.0180e-06
10:102465253 C T 0.102637 -4.1935e-06
10:102468026 A G 1.073531 -2.3655e-05
10:102471756 T C 0.534860 -1.5582e-05
10:102473528 T C 0.060024 1.3162e-05
10:102494240 T C 0.138611 1.4602e-07
10:102494619 T G 0.034719 -1.0682e-05
10:102497815 A C 0.805200 -4.8028e-06
10:102501571 T C 1.591583 -7.7178e-06
10:102502035 T C 0.047706 -3.2583e-05
10:102511959 C T 0.479593 -2.4995e-05
10:102512009 T C 0.414126 1.2536e-05
10:102512135 C T 0.181969 2.3937e-05
10:102513028 T G 0.044585 -1.3176e-05
10:102513336 C T 0.079512 -1.7057e-05
10:102516070 A G 0.058028 8.8669e-06
10:102518614 A G 0.023812 1.0019e-05
10:102528263 A G 0.084237 2.0055e-05
10:102528809 T C 0.122519 1.1232e-05
10:102544177 T C 0.035933 -3.9894e-06
10:102549735 T C 0.458867 -2.0994e-05
10:102550365 A G 0.050518 -1.2918e-05
10:102554701 A G 0.089993 -4.7319e-06
10:102555959 C T 0.039044 9.3113e-06
10:102556175 G A 1.773184 1.4225e-05
10:102568872 T C 0.071709 2.0173e-05
10:102568983 C A 0.569484 9.8107e-06
10:102575531 C A 0.497098 -1.9686e-06
10:102582942 T C 0.033549 -3.8662e-08
10:102585037 A G 0.052616 -1.9543e-05
10:102589112 A G 0.410552 8.7564e-07
10:102589991 C T 0.072590 -2.4910e-06
10:102590753 T G 0.485223 2.1809e-06
10:102591918 A G 0.142657 2.2886e-05
10:102596247 G A 0.085778 1.9404e-05
10:102596792 A C 0.135252 7.2216e-06
10:102598518 C T 0.061822 -3.1228e-06
10:102607282 C T 0.133232 5.9369e-07
10:102607961 G A 0.069883 -9.1019e-06
10:102610360 G A 0.512656 -2.5005e-06
10:102616306 A C 0.109814 -7.9820e-07
10:102617499 C T 0.372240 7.5446e-06
10:102618518 C G 0.020508 -1.3607e-05
10:102619083 A C 0.173116 8.8743e-06
10:102620497 C T 1.728460 7.9096e-06
10:102621307 G T 0.209181 1.0479e-07
10:102621414 C T 1.496445 2.6940e-05
10:102626578 C T 0.807468 -4.4578e-05
10:102628105 G A 0.167659 -1.0037e-06
10:102631263 G A 0.640241 -4.2886e-05
10:102633059 G A 0.498020 -2.9976e-05
10:102634523 A G 0.119599 -1.8327e-05
10:102635475 A C 0.892572 5.0234e-06
10:102638586 G A 1.380032 2.8722e-05
10:102639161 G A 1.494327 2.3191e-05
10:102641016 C T 1.543397 2.5404e-05
10:102643219 G C 0.217517 -1.0208e-05
10:102646010 G A 0.869341 2.6077e-05
10:102651948 C A 0.038262 -1.0543e-05
10:102656897 C T 1.103769 2.8350e-05
10:102657535 T C 0.036021 -2.5564e-06
10:102661636 C T 0.097170 2.7228e-05
10:102663066 T C 0.063070 5.9486e-06
10:102671093 T C 0.045571 9.3465e-06
10:102684380 A C 1.094345 2.4781e-05
10:102688092 G A 0.038483 -8.1390e-06
10:102696702 G A 0.052126 -6.2664e-06
10:102701412 A G 0.164776 2.2847e-05
10:102703283 G C 0.088219 8.7749e-06
10:102707526 G A 0.127898 1.5261e-05
10:102738766 C T 0.176536 -2.7949e-05
10:102743494 A G 0.071236 -1.4052e-06
10:102744331 T A 0.867754 1.3430e-05
10:102744376 C T 0.244695 3.5601e-06
10:102745660 G C 1.677398 1.4327e-05
10:102747363 T G 0.660973 -1.6542e-05
10:102752345 G T 0.034569 7.9819e-06
10:102753471 A G 0.033240 -1.3922e-05
10:102754238 G A 0.418641 -2.0239e-05
10:102770278 C T 0.062414 -6.5182e-06
10:102770327 G A 1.703274 3.9293e-06
10:102770597 T C 0.061931 -6.3426e-06
10:102771203 C T 0.105921 -3.6859e-05
10:102772283 C A 1.290049 1.3333e-05
10:102772720 T C 0.145074 1.2160e-05
10:102773011 T C 1.476172 -2.6591e-06
10:102773260 C T 0.083503 -8.7546e-06
10:102775001 T C 1.166367 -3.2111e-06
10:102775205 C T 1.334893 -3.0172e-06
10:102783678 C T 1.197482 -6.1959e-06
10:102785637 T C 0.153091 -9.7029e-06
10:102785771 C A 0.477196 -6.0742e-06
10:102787296 A G 0.095838 -2.6566e-05
10:102787591 A G 1.618584 4.5641e-06
10:102790062 C T 0.094705 1.0622e-05
10:102790452 C T 1.294584 -1.1699e-05
10:102792230 T G 0.061343 8.7029e-06
10:102798346 C T 0.753271 7.9695e-06
10:102802431 A G 0.057797 9.2362e-06
10:102804910 A G 0.844954 3.8104e-06
10:102815502 T C 0.053455 4.7724e-07
10:102824349 C G 1.327083 -2.2877e-06
10:102825620 T C 0.029578 1.2750e-05
10:102841237 A G 0.156609 4.0914e-07
10:102847237 C T 1.775187 9.2992e-06
10:102847859 A G 0.048073 1.2985e-05
10:102849455 G A 0.248296 2.0008e-05
10:102850205 C T 0.114254 2.4915e-05
10:102857298 A G 0.068952 1.3988e-05
10:102874389 C T 0.083989 -3.5024e-05
10:102879499 A C 0.318465 1.6193e-05
10:102879633 A G 0.052718 -7.3612e-06
10:102882272 C A 0.266502 8.9969e-06
10:102884990 T G 0.184417 -1.9088e-05
10:102886024 A G 0.512200 1.1772e-05
10:102895457 A C 0.278690 2.8403e-06
10:102897087 T C 0.269171 9.8777e-06
10:102897659 T C 0.654211 -2.3464e-05
10:102898429 C G 0.143245 5.2299e-06
10:102901263 T G 1.705096 3.3484e-06
10:102904521 A G 0.208229 3.5498e-05
10:102909133 C T 1.235067 2.1714e-05
10:102917008 C T 0.094954 -2.1587e-05
10:102920666 T C 0.024771 1.1528e-05
10:102920782 T C 0.070665 1.4124e-05
10:102925987 C T 0.074143 -9.2236e-06
10:102936499 G C 0.205465 2.2266e-05
10:102950680 T C 1.217017 -3.5672e-06
10:102953567 A G 0.348771 -2.6280e-05
10:102955681 T C 0.172497 2.1956e-05
10:102961182 A G 0.582672 1.2144e-05
10:102963163 T C 0.282399 -2.9804e-05
10:102968878 A T 1.570052 -2.6095e-05
10:102968946 T C 0.025104 -1.1163e-05
10:102969899 G T 0.675973 2.0907e-05
10:102971403 C T 1.937134 -1.7747e-05
10:102971968 G A 0.711994 -1.2864e-05
10:102975011 T G 0.107067 -3.5118e-05
10:102979207 C T 0.878674 -3.0471e-06
10:102989927 A G 0.062897 1.5726e-05
10:102991631 A G 0.064178 -3.3754e-05
10:102996362 T C 0.483931 2.2889e-05
10:103004618 C T 0.030836 -7.8433e-06
10:103004676 A G 0.085325 1.9680e-06
10:103008802 A G 1.257877 -8.2911e-06
10:103015827 G A 0.398633 -3.3119e-05
10:103021789 A C 0.244580 -4.0259e-06
10:103036303 T C 0.499896 9.5035e-06
10:103040538 T C 0.753911 -2.2887e-06
10:103041525 C T 0.339836 -1.0816e-05
10:103048995 G T 0.473565 -3.8635e-06
10:103049258 A G 0.362105 1.0581e-05
10:103066248 G A 0.552832 -8.7614e-06
10:103067673 T C 0.075190 -9.4693e-06
10:103068972 T C 0.572051 2.2386e-05
10:103069096 T C 1.057943 3.4935e-05
10:103071624 C T 0.462998 1.0838e-05
10:103077631 A G 0.549826 3.4439e-08
10:103080154 G A 0.240286 3.5463e-06
10:103082958 T G 1.369156 -9.7621e-06
10:103098396 C T 0.543203 -1.3639e-05
10:103101769 C T 0.784699 1.1373e-05
10:103113035 C T 0.701400 6.0627e-06
10:103115345 G A 0.095134 -9.2786e-06
10:103149125 A G 0.899185 1.2260e-05
10:103155683 G A 0.058854 -2.8464e-05
10:103156033 C T 0.042477 4.1151e-06
10:103159569 T C 0.365488 1.7411e-06
10:103168358 C T 0.043929 1.4984e-05
10:103180336 A G 0.088916 1.0151e-05
10:103197598 T C 0.033750 5.0814e-06
10:103205151 C T 0.031737 -3.9006e-06
10:103206769 A G 0.036783 1.2800e-05
10:103221122 G T 0.063172 -9.9914e-06
10:103231195 C T 0.142844 1.4889e-05
10:103241146 A G 0.047315 1.3341e-05
10:103248577 A G 0.707279 -8.5071e-06
10:103270317 T C 0.038636 1.4523e-05
10:103281308 G A 0.377571 5.6215e-06
10:103285900 T C 0.159560 3.0231e-05
10:103290420 T C 0.039339 2.1743e-05
10:103291719 C T 0.045571 -1.5204e-06
10:103296692 A C 0.057515 -2.8056e-05
10:103298099 T G 0.119517 -4.0618e-06
10:103307959 G C 0.365019 2.9003e-06
10:103311730 G A 0.165218 -1.7894e-06
10:103312305 T C 0.020542 4.5364e-06
10:103316834 G A 0.037741 9.9377e-06
10:103319198 T C 0.378550 -1.5777e-05
10:103320642 G A 1.072902 -6.2195e-06
10:103327427 A G 0.020963 2.2707e-06
10:103328344 C T 0.080280 1.8548e-05
10:103336402 T C 0.980988 5.6064e-06
10:103340056 A G 0.433226 -2.4235e-05
10:103346599 T C 0.033617 6.0171e-08
10:103367824 C T 0.215545 -9.1250e-06
10:103369601 C T 0.576603 -8.5867e-06
10:103389335 T C 0.096412 2.2664e-05
10:103390956 T C 0.514458 -1.3643e-05
10:103392145 T C 0.591511 -1.3208e-05
10:103392464 C T 0.058028 -2.4888e-07
10:103398240 C T 0.048563 2.4372e-05
10:103415063 A T 0.176311 2.5626e-05
10:103421818 T C 0.084608 -3.9356e-06
10:103426441 C T 0.153917 -1.4360e-07
10:103452174 G A 0.022017 -7.4022e-06
10:103469399 G A 0.035059 -4.7628e-06
10:103486035 T C 0.074419 8.7851e-06
10:103487371 T C 0.066776 -9.3552e-06
10:103488124 C T 1.171324 2.5161e-06
10:103506911 A G 0.105272 -9.0302e-06
10:103510393 C A 1.053217 1.4586e-05
10:103521325 C T 1.151323 1.1652e-05
10:103523909 A G 0.021878 2.5318e-05
10:103537408 A G 0.035209 1.8968e-05
10:103541053 T C 0.046802 -7.1348e-06
10:103545370 G A 0.072335 -8.7182e-06
10:103563470 G A 0.100642 -1.8459e-07
10:103582573 G A 0.123624 8.6007e-05
10:103605987 A G 0.057590 -8.9173e-06
10:103608495 A G 0.338456 -5.1046e-06
10:103627885 C G 0.796517 -1.4546e-05
10:103631366 A G 0.073599 1.3532e-05
10:103694077 C G 0.062431 -8.1314e-06
10:103703080 T C 0.074555 -1.8588e-05
10:103712453 A G 0.060915 -5.6852e-05
10:103714781 A G 0.029133 2.3975e-06
10:103720813 A G 0.116709 6.9402e-05
10:103733624 T C 0.056498 1.7009e-05
10:103755374 G A 0.131794 -3.9879e-06
10:103772270 G A 0.047203 2.1794e-05
10:103799542 T C 0.221332 -2.5227e-07
10:103813017 G T 0.036997 6.1212e-06
10:103825747 A G 0.216647 3.6043e-07
10:103829583 T C 0.097643 2.8240e-06
10:103840987 A G 0.524841 3.8557e-05
10:103842723 T C 0.177685 -4.5387e-06
10:103845328 G A 0.411056 1.9966e-05
10:103852254 A G 0.726821 1.0078e-05
10:103855340 T C 0.046996 -1.1060e-05
10:103865999 A G 0.058633 -1.7799e-06
10:103869282 A G 0.026226 -5.5537e-07
10:103877547 T C 0.117804 1.2638e-05
10:103879052 C T 1.633322 9.0889e-06
10:103882394 G T 0.098772 -8.9082e-06
10:103885557 C T 0.909670 -1.9937e-05
10:103889022 A G 0.054322 -3.1935e-05
10:103894609 T G 0.118960 -1.0851e-05
10:103894939 A C 1.776781 2.2365e-06
10:103895979 T C 0.038381 -6.0928e-06
10:103906612 A G 0.049461 -2.1524e-05
10:103907055 T C 0.037027 1.4817e-05
10:103918171 G A 0.099761 -4.4929e-06
10:103920475 C T 0.141905 -1.4763e-05
10:103952938 T C 0.208841 1.6313e-05
10:103957883 A G 0.077591 -2.5086e-05
10:103984060 T C 1.689912 -5.3723e-06
10:103984390 C T 0.138784 4.3888e-05
10:103988265 A G 0.086101 -1.7324e-05
10:104019489 G A 0.040339 -1.0686e-05
10:104034087 C T 0.743575 -1.3730e-05
10:104047619 T C 0.037085 -9.4641e-06
10:104051165 T G 0.073321 1.1329e-05
10:104056952 C T 0.249374 2.6731e-05
10:104072456 T C 0.058436 -1.0956e-05
10:104076231 A G 0.435915 -2.3788e-05
10:104085921 T C 0.327770 -1.3290e-05
10:104087214 A G 0.041379 -5.1236e-06
10:104100813 C T 0.071825 5.1328e-06
10:104108414 A G 0.068211 1.4266e-05
10:104140350 A G 0.267365 -3.5624e-07
10:104150142 C G 0.530182 -2.6590e-05
10:104152566 T C 0.047448 -6.7800e-07
10:104157947 A C 0.056209 -5.3045e-06
10:104161475 C A 0.076758 -1.3536e-05
10:104169733 T C 0.652307 -1.0591e-05
10:104176471 T C 0.039948 -5.9798e-06
10:104191800 T C 1.621868 -1.9543e-05
10:104192567 A C 0.454094 -1.6709e-05
10:104202729 T C 1.674409 -4.4644e-06
10:104208458 T C 0.093672 -7.1928e-07
10:104212629 T G 0.030955 -7.7045e-06
10:104217441 G A 0.479579 7.3090e-06
10:104217503 G T 1.866384 -2.7054e-05
10:104217592 C T 0.883019 -5.7563e-07
10:104217753 G A 0.306644 -2.5205e-05
10:104219157 C T 0.034607 -1.7793e-05
10:104220576 T C 0.277640 8.2496e-06
10:104221854 C A 0.435769 -3.0263e-05
10:104223628 C T 1.082531 -3.8645e-05
10:104225837 G T 0.718012 1.9139e-05
10:104229785 T C 1.076394 -4.4854e-05
10:104239100 C T 1.079828 -4.6863e-05
10:104244322 G T 0.716887 2.1313e-05
10:104263513 A G 0.080552 1.0067e-05
10:104269217 A G 1.083068 -4.5849e-05
10:104277123 C A 0.599786 -1.1028e-05
10:104297791 C T 1.842775 -5.3616e-06
10:104312216 A G 0.031438 -2.6261e-06
10:104318966 G A 0.574335 2.3736e-05
10:104325984 G C 0.030459 -6.9103e-06
10:104364223 G A 0.144129 1.0825e-05
10:104364542 G A 0.034637 6.8676e-06
10:104368756 C A 0.860019 2.2066e-05
10:104372022 T C 0.057647 4.4240e-06
10:104391034 T C 0.623395 -5.7367e-06
10:104391285 T C 0.157255 4.3482e-06
10:104391584 G A 0.027175 -8.2206e-06
10:104395409 C T 0.048441 2.6793e-05
10:104399349 A G 0.077601 6.9870e-06
10:104400112 C T 1.200889 -9.8980e-06
10:104407792 A G 0.085315 3.5075e-05
10:104408272 A C 0.579551 -1.1740e-05
10:104413385 A G 0.224636 -1.0801e-06
10:104415690 T G 0.042753 -9.1142e-06
10:104419235 A G 0.568627 -5.2663e-06
10:104424619 A G 0.023262 4.3799e-05
10:104430251 A G 0.159316 4.8187e-06
10:104431918 A G 0.035637 -6.6488e-06
10:104436519 A G 0.067711 2.4368e-05
10:104436641 T C 0.158666 -1.7081e-06
10:104440062 A G 0.026658 2.5815e-05
10:104467609 C G 0.160319 -1.9779e-06
10:104487382 T C 0.309343 -1.0490e-06
10:104487443 A G 1.263765 4.3478e-06
10:104491114 C T 1.536757 -1.8968e-05
10:104493432 T C 0.032496 3.2856e-06
10:104508202 G A 0.932320 -2.7374e-05
10:104517119 A G 0.425739 2.8982e-05
10:104523018 T C 0.283464 -3.2537e-06
10:104534961 A G 0.024088 1.1009e-06
10:104539560 A G 0.047968 4.0128e-05
10:104541500 A C 1.257329 -1.3498e-05
10:104542593 A G 0.036280 1.5915e-05
10:104551981 A G 1.269320 1.4711e-05
10:104569567 A C 0.070431 -1.4806e-05
10:104572881 C T 0.034722 -1.6087e-05
10:104572963 C T 1.199063 1.2865e-05
10:104573017 T G 0.349247 -8.1971e-06
10:104587617 T C 0.067752 2.7701e-06
10:104591393 T G 0.166544 6.0432e-07
10:104592249 C A 0.580737 -2.3578e-05
10:104594507 G A 0.167601 1.1390e-06
10:104596981 A G 0.783323 -2.9565e-05
10:104597152 G A 0.749355 -2.2704e-05
10:104602607 C G 0.054132 9.6652e-06
10:104609654 T C 0.065821 2.1036e-05
10:104616500 C T 0.485865 -1.6667e-05
10:104623578 T C 0.480830 -1.7338e-05
10:104623804 T C 0.051779 2.3626e-06
10:104625886 A G 0.653714 -2.0100e-05
10:104633524 G A 0.080351 -9.8907e-06
10:104634956 G A 0.447984 3.1492e-07
10:104638723 C T 0.198903 -1.9653e-05
10:104653717 A G 0.782585 -1.5502e-05
10:104674104 T C 0.067830 9.3064e-06
10:104676968 T C 0.046669 7.0158e-06
10:104698571 A G 0.039713 -1.4114e-05
10:104704762 G A 0.159169 2.9582e-05
10:104719096 A G 0.152564 5.4683e-06
10:104736855 G A 0.111052 5.9991e-07
10:104738011 T C 0.034413 8.3546e-06
10:104754813 T C 0.042124 4.1337e-06
10:104760980 G C 0.038231 2.1395e-05
10:104774050 G A 0.198624 -1.8381e-05
10:104775908 A G 0.777706 -1.4066e-05
10:104821768 T C 0.026474 -1.2398e-06
10:104821946 A G 0.277942 -5.2660e-07
10:104834237 G A 0.069945 7.1426e-06
10:104834876 T C 0.264343 8.7644e-06
10:104844011 G A 0.622375 -1.6898e-05
10:104844149 T C 0.026604 4.4842e-06
10:104846178 C T 0.150231 -2.1878e-06
10:104850155 C T 0.031734 -7.8951e-06
10:104853577 C T 0.054805 6.0444e-06
10:104855261 C T 0.332006 -8.4038e-06
10:104866815 A G 0.027729 1.3023e-06
10:104880773 G A 0.074504 -1.7739e-05
10:104897901 C T 0.152033 4.0208e-06
10:104897985 C T 0.792346 1.9414e-05
10:104898422 A G 0.029738 -3.3207e-06
10:104906211 C T 0.153410 4.5726e-06
10:104909890 G A 1.604611 1.5338e-05
10:104915018 A T 0.059935 -2.2276e-06
10:104915471 C T 0.028813 -1.1637e-05
10:104934709 C T 0.287560 6.0850e-06
10:104940867 G A 0.100897 -4.8295e-06
10:104950197 T C 0.774109 -1.4744e-05
10:104976963 G A 0.053109 -1.6456e-05
10:104990305 C T 0.200882 -3.5999e-06
10:104997012 C G 0.339887 1.7491e-05
10:105031611 A G 0.053540 1.2230e-05
10:105033015 T C 0.914794 -2.5543e-05
10:105038008 G A 0.022752 -2.8908e-05
10:105041253 G T 0.112986 -1.3038e-05
10:105044157 T C 0.847647 -3.1903e-05
10:105046981 A G 0.057712 1.5189e-05
10:105048217 C A 0.058559 6.6630e-06
10:105050792 C G 0.025492 -1.4457e-06
10:105075994 C T 0.042838 -2.9068e-06
10:105078625 T C 0.132824 -2.9406e-05
10:105107438 C T 0.054887 4.1137e-06
10:105127191 C A 0.100567 -2.3858e-05
10:105127278 G A 0.875859 -1.5546e-05
10:105154089 G A 0.632908 -1.9722e-05
10:105169582 G A 0.156157 3.1469e-05
10:105173490 G A 0.045993 4.6043e-06
10:105177645 T G 0.151567 2.7319e-05
10:105183348 C T 0.030622 -1.7925e-05
10:105188868 T C 0.027579 -7.7488e-06
10:105194086 T C 0.781388 -1.0141e-05
10:105203193 A C 0.036582 -1.7363e-06
10:105205302 C A 0.730778 -1.7126e-05
10:105206365 G A 0.064699 -1.4692e-05
10:105207505 T C 0.138601 -1.7918e-07
10:105208653 T C 0.030598 2.7023e-05
10:105209413 T C 0.035052 -1.0753e-05
10:105215091 T C 0.051137 -8.3159e-06
10:105218359 C T 1.539225 1.0960e-05
10:105219172 T C 0.046612 -1.1393e-05
10:105221194 A C 0.094433 -1.4180e-05
10:105224712 C A 1.532310 8.6091e-06
10:105225201 T C 0.885028 6.4826e-06
10:105225443 T C 0.115220 2.2909e-05
10:105226538 C T 0.423574 -8.3929e-06
10:105228290 G A 0.041403 -1.2600e-05
10:105231387 A G 0.767099 1.1585e-05
10:105233110 T C 1.528757 5.6007e-06
10:105239263 C T 1.521285 6.8319e-06
10:105245986 G T 0.032472 1.2996e-05
10:105247311 T C 0.087246 -1.8141e-06
10:105255123 C G 1.880608 1.8675e-05
10:105256773 T C 1.516756 -2.5113e-05
10:105257786 T G 0.237359 7.7754e-06
10:105260534 G A 0.605818 -1.2537e-06
10:105269873 G A 0.543659 -3.2977e-05
10:105272025 G A 0.827109 -2.7316e-05
10:105279140 A G 0.590121 -4.7663e-05
10:105299611 C T 0.303053 -3.7063e-06
10:105303592 G A 0.052551 -2.3169e-05
10:105312412 T C 0.791142 -8.6863e-06
10:105313039 G A 1.603931 -2.9461e-05
10:105315431 A G 0.050348 -6.7098e-06
10:105327140 G A 0.088276 6.3999e-06
10:105331934 C A 0.103803 1.4979e-05
10:105338128 A G 0.635515 -9.8389e-06
10:105339421 G A 0.460917 -2.4383e-06
10:105351996 T C 0.078638 -1.3630e-05
10:105362104 A G 0.684245 1.9400e-05
10:105362179 A G 0.156681 -2.1891e-05
10:105363289 C T 0.475203 -7.7363e-06
10:105379431 A G 0.717502 3.0817e-05
10:105391725 G A 0.311427 -7.5785e-06
10:105394304 T G 0.077152 -1.1776e-05
10:105398223 T C 0.036755 -2.1131e-05
10:105409415 C T 1.660188 3.4776e-06
10:105413643 T C 0.892936 -9.9058e-06
10:105413765 T C 0.390361 1.3725e-06
10:105417801 G C 1.686924 1.3622e-05
10:105421505 A G 0.163140 2.3863e-05
10:105429330 T C 0.053374 -2.8080e-06
10:105432294 A G 1.674382 1.4006e-05
10:105443669 T C 0.085818 2.0685e-05
10:105455528 C T 0.829536 -4.3965e-06
10:105460069 T C 0.627532 -1.0984e-05
10:105464225 G A 0.053415 -5.1186e-06
10:105466808 T C 0.279775 -6.6383e-06
10:105473580 G A 0.445982 2.4556e-05
10:105473937 G A 0.827180 2.8458e-05
10:105477100 T C 1.594204 3.5379e-05
10:105488418 G C 0.075333 -9.8879e-06
10:105492625 T C 0.060697 2.0576e-05
10:105493145 T C 0.052014 4.3561e-06
10:105493414 T C 0.024696 -9.5798e-06
10:105499525 C T 0.046816 -3.1663e-06
10:105500520 C T 0.467737 2.7701e-06
10:105500857 C T 0.459942 1.0415e-05
10:105504654 T C 0.394243 7.4659e-06
10:105508971 T C 0.057596 -2.0082e-05
10:105512186 T C 0.223073 1.4977e-05
10:105518482 G T 1.010281 5.2375e-07
10:105521705 A G 0.557384 -1.4262e-05
10:105524245 C T 0.230474 6.3953e-06
10:105525821 T C 0.272894 -6.0766e-06
10:105531562 G T 0.351423 6.7104e-07
10:105534679 A C 0.246059 -7.5209e-06
10:105549440 G A 0.100230 -2.6977e-06
10:105549759 T C 0.108971 2.5719e-05
10:105551202 T C 1.525630 -6.9210e-06
10:105553341 G A 0.081273 -9.0635e-06
10:105553793 C A 0.103144 -1.2147e-05
10:105554624 A G 0.057222 1.6714e-05
10:105559689 G A 1.316768 -1.8427e-05
10:105561887 A G 1.274434 -3.4405e-06
10:105564715 T C 0.030408 -1.8352e-05
10:105564906 G C 0.089191 -5.6530e-06
10:105566992 T A 0.048417 1.3180e-05
10:105571541 C T 0.071991 -5.1207e-06
10:105579506 T C 0.395382 2.6795e-06
10:105583030 A G 1.372967 1.2084e-05
10:105587862 T C 0.027991 -9.3609e-06
10:105588617 A G 0.175179 -2.9355e-06
10:105589048 A G 0.024241 -5.7403e-06
10:105589399 T C 0.159173 -2.1032e-06
10:105601455 A G 0.039836 1.7500e-05
10:105603794 G T 0.063971 3.8861e-06
10:105603920 G T 0.185154 1.7100e-07
10:105604060 A G 0.072124 -1.1930e-05
10:105610326 A G 0.718678 -1.3909e-05
10:105611621 T C 0.068799 -7.7546e-06
10:105611678 C T 1.914583 -1.3153e-05
10:105612885 A G 0.038421 -1.1002e-05
10:105613329 A G 0.487888 7.8614e-06
10:105616713 T C 0.120347 5.5244e-06
10:105628682 A G 0.024819 -2.7847e-05
10:105631657 T C 0.214780 -3.4094e-06
10:105631752 C T 0.155430 3.2185e-05
10:105638454 T A 0.036048 5.3837e-06
10:105647095 A G 0.467768 1.7109e-05
10:105649813 G A 1.006286 9.3115e-06
10:105659826 C T 1.808753 3.5962e-06
10:105676465 A C 1.738605 4.0783e-06
10:105682396 T C 0.051001 2.1752e-05
10:105682472 A G 0.049984 1.0345e-05
10:105688341 G A 1.915208 5.7531e-06
10:105711383 G A 0.583209 9.7838e-07
10:105714399 T C 0.026838 -1.3734e-05
10:105718919 G A 0.079403 -9.7134e-06
10:105718978 C T 0.559159 9.6988e-06
10:105721120 T C 0.062618 -2.4265e-05
10:105721994 A C 0.022956 -3.1751e-05
10:105725551 T C 0.029164 -2.1916e-06
10:105752065 T C 0.035773 -3.6146e-05
10:105754493 A G 0.122009 6.4500e-06
10:105762591 A G 0.328491 -1.5904e-05
10:105762909 G C 0.028953 1.0927e-06
10:105762972 C T 0.020372 -1.7454e-07
10:105763026 T C 0.477872 1.0531e-05
10:105763406 G A 0.033927 9.8740e-06
10:105764826 A G 0.102015 -2.8651e-05
10:105773781 C T 0.058324 -3.6462e-06
10:105778129 G A 0.049916 -1.1581e-05
10:105781532 T C 1.074575 1.7819e-05
10:105786136 A G 0.036497 -4.0133e-06
10:105786634 G A 0.047615 -1.2824e-05
10:105792205 C A 1.520727 -6.8693e-06
10:105793750 C T 0.483560 1.1934e-05
10:105794855 T C 0.141072 3.9865e-05
10:105795401 A G 0.064518 -4.1305e-06
10:105798121 G T 0.030160 2.1714e-06
10:105799599 A C 1.679778 3.4184e-05
10:105800774 A G 0.029701 1.5981e-05
10:105800893 T C 0.054560 -4.9172e-06
10:105801988 C A 0.271306 -7.2978e-06
10:105805497 T C 1.072596 4.0562e-05
10:105806310 A C 1.413310 -5.5628e-07
10:105810400 C T 1.657498 5.4386e-05
10:105811668 A G 1.343606 2.7055e-05
10:105815116 G A 0.321739 -2.3932e-05
10:105822757 A G 0.047920 4.1839e-06
10:105824333 A G 1.423934 3.7408e-05
10:105838088 A G 0.029782 -1.3853e-06
10:105876587 C T 1.715278 7.7977e-06
10:105881524 A G 0.048005 -4.1943e-05
10:105882765 G A 0.332098 -7.7614e-06
10:105887124 A C 0.028093 -1.4261e-06
10:105888285 G C 0.029949 2.7997e-06
10:105897285 A G 0.046754 -2.5596e-05
10:105898925 G A 0.205060 8.3811e-06
10:105905880 G A 0.034195 -7.9090e-06
10:105916507 C T 0.064719 -3.4316e-05
10:105927460 T C 0.260872 -2.5288e-06
10:105929840 T C 0.143863 1.4778e-05
10:105943852 T C 0.158925 -1.3178e-05
10:105947657 T C 0.024132 -1.6584e-05
10:105957714 G A 0.105146 -3.5488e-05
10:105966404 G A 0.804027 -2.4026e-05
10:105973981 G C 0.454784 -2.3881e-05
10:105976507 C A 0.039615 -9.6570e-06
10:105979270 T C 0.113642 -2.9895e-06
10:105980699 C T 0.038139 1.4490e-05
10:106009524 G T 0.062196 -2.6743e-05
10:106009701 A C 0.026413 5.7656e-06
10:106022789 A C 0.623823 -1.4662e-05
10:106022869 T C 0.036776 -1.2965e-05
10:106033903 C T 0.112493 3.0405e-05
10:106039185 G A 0.679370 -2.0156e-05
10:106042942 G A 0.051966 1.9175e-05
10:106048190 G A 0.049032 -2.4020e-06
10:106058778 C T 1.976320 6.9515e-07
10:106060155 A G 0.029170 5.8229e-07
10:106070047 A G 0.338255 2.3761e-05
10:106078477 T G 0.238467 5.8208e-06
10:106078937 T C 0.893038 -1.1017e-05
10:106082494 A G 0.045024 -4.2889e-06
10:106088467 T C 0.046720 -3.5112e-06
10:106096113 T C 0.072593 1.4837e-05
10:106107047 T C 0.566638 -1.3004e-05
10:106111089 T C 0.570772 -1.3044e-05
10:106122161 A C 0.046836 -3.8307e-06
10:106123315 A G 0.046588 -3.6841e-06
10:106124511 C T 0.027331 -1.8300e-05
10:106124660 T G 0.543706 -3.6740e-07
10:106128476 G A 0.042358 3.7551e-06
10:106129255 T C 0.051385 -1.9643e-05
10:106129938 T C 0.291365 1.8652e-05
10:106131221 A G 0.055614 -9.9882e-06
10:106139294 A G 0.101148 -4.2442e-05
10:106142008 T C 0.264340 4.5961e-05
10:106146483 G A 0.032931 3.1660e-06
10:106148123 T C 0.031183 3.1724e-06
10:106155550 T C 0.090653 1.3414e-05
10:106157002 T G 0.039826 -1.4297e-05
10:106158036 G A 0.032801 -2.3994e-05
10:106163753 C T 0.965267 -8.3320e-06
10:106166570 A G 0.550091 2.0667e-05
10:106168173 G A 0.349583 -2.5551e-05
10:106179965 C A 0.034767 -7.1917e-06
10:106194938 C T 0.023024 -1.3361e-05
10:106198429 A G 0.030738 -1.7568e-05
10:106200600 C T 0.900385 -4.2644e-06
10:106202953 A C 0.500954 -1.7197e-05
10:106207933 C T 0.314344 -2.2997e-05
10:106209072 G A 0.073967 -1.0172e-06
10:106211449 G T 0.246647 1.2906e-05
10:106215889 A G 0.032791 5.6437e-06
10:106216998 T C 0.505421 2.4038e-05
10:106218093 G A 0.093420 3.2631e-05
10:106218517 A G 0.051184 -1.0930e-05
10:106220688 A C 0.054764 1.0882e-05
10:106223982 G C 0.021983 2.5176e-06
10:106229405 A G 0.119041 2.5225e-05
10:106235467 G T 1.072726 -3.4405e-06
10:106237421 T G 0.114027 1.7523e-05
10:106242421 C T 0.030738 -5.0214e-06
10:106244408 T G 0.757270 -3.5050e-05
10:106249219 A C 0.751646 1.5627e-05
10:106252917 G A 0.101111 -1.6567e-05
10:106261496 A G 0.075160 -1.2185e-06
10:106263618 G A 0.051562 9.0600e-07
10:106268987 C T 0.446951 -2.5055e-07
10:106272813 G A 1.238817 -2.3330e-05
10:106274374 C T 0.703192 -1.1829e-05
10:106277435 A G 0.031387 -6.6253e-06
10:106282325 A G 0.037823 -1.0554e-05
10:106296812 T C 0.578085 1.3176e-05
10:106296980 C T 0.079022 -1.4397e-05
10:106299935 G A 0.749470 5.9647e-07
10:106310288 G A 0.079325 -1.9646e-05
10:106315243 C T 1.379400 -1.4356e-05
10:106316092 T C 0.027552 8.5751e-06
10:106326985 G A 0.107713 1.4427e-05
10:106332889 T C 0.028644 3.6963e-06
10:106333320 A C 0.097293 -2.8346e-05
10:106336109 G A 0.047013 -1.5936e-05
10:106337119 A G 0.779858 1.3198e-05
10:106337212 T G 0.031156 8.3662e-06
10:106343867 C T 0.030772 -1.2137e-05
10:106345786 T C 0.053003 -8.1542e-06
10:106356284 C A 1.846631 -2.2074e-06
10:106359063 G A 0.358858 8.7769e-06
10:106359438 T C 0.504727 8.3715e-06
10:106366594 T C 0.265135 -2.1832e-05
10:106375564 T C 0.069183 -6.3357e-06
10:106387742 T C 0.161352 1.8292e-05
10:106397117 C T 0.278537 3.6645e-06
10:106398807 A C 0.181421 2.3561e-05
10:106404009 G T 0.284348 -1.5933e-05
10:106417137 A G 0.105133 -2.1605e-05
10:106418488 C T 0.178083 -4.0760e-05
10:106431888 A G 0.067235 5.0950e-07
10:106433765 A G 0.033298 -1.2058e-05
10:106438405 T C 0.194021 2.8670e-05
10:106441844 A G 0.304376 7.8601e-06
10:106441918 G C 0.175111 1.2786e-05
10:106445916 T C 0.968521 -7.0371e-05
10:106451079 T G 1.833429 -2.0745e-05
10:106453438 G T 0.136693 5.0962e-05
10:106470186 A G 0.056961 -1.1106e-05
10:106503257 G A 0.044527 -1.6784e-05
10:106529451 T C 0.383881 -6.5287e-05
10:106531703 G A 0.520659 3.1315e-06
10:106544298 T G 0.068007 -4.8497e-06
10:106548813 T C 0.100485 1.0410e-05
10:106549350 C T 1.474095 4.6898e-06
10:106549371 A G 0.066222 -1.2775e-05
10:106553345 G A 0.065919 1.1201e-05
10:106553471 C T 0.071362 2.8562e-06
10:106571940 G A 0.032516 1.1192e-05
10:106573032 A G 0.249683 1.5681e-05
10:106579771 T G 0.255582 -3.1003e-05
10:106594496 A G 0.084125 -1.3865e-05
10:106598615 T C 0.043885 -1.4226e-05
10:106600901 G A 0.120242 -1.2606e-05
10:106604812 G A 1.422829 1.7291e-05
10:106622009 C A 0.093845 1.2747e-05
10:106625972 T C 1.536818 7.3037e-06
10:106643102 C T 0.044735 -1.6361e-05
10:106645495 G A 0.138318 -1.4390e-05
10:106647698 T C 0.045245 -2.5501e-05
10:106658658 G A 0.043865 -1.2436e-05
10:106671081 A C 0.075088 1.0635e-05
10:106681541 T G 0.080287 5.6392e-06
10:106682512 A G 0.707734 -2.4033e-05
10:106684169 A G 0.052762 -8.5097e-06
10:106684523 T C 0.037653 -1.7635e-05
10:106687304 G T 0.085410 1.3614e-05
10:106699212 A G 0.491978 -3.1618e-05
10:106707181 T C 0.227873 1.6285e-05
10:106709625 A C 0.215593 -1.1877e-06
10:106712346 G T 0.068799 -4.2711e-06
10:106738546 G A 0.120412 -1.1274e-05
10:106747732 C T 0.131373 -1.1207e-05
10:106753309 G A 0.096001 -2.1479e-05
10:106766194 C T 0.270048 -2.5913e-05
10:106770581 A G 0.034393 1.4215e-06
10:106782845 C T 0.043807 -9.9582e-06
10:106788699 G A 0.344630 -9.1287e-06
10:106789880 A G 0.855392 -1.0336e-06
10:106807687 G A 0.020317 1.0153e-05
10:106812764 A G 0.028429 9.9088e-06
10:106819078 A G 0.114482 3.8967e-06
10:106843836 A G 0.074235 1.1740e-05
10:106844101 C T 1.807040 -5.8316e-07
10:106844103 T C 0.078012 -2.7726e-05
10:106844387 T G 0.464355 4.9727e-06
10:106844487 G T 0.120544 -3.4393e-06
10:106847666 T C 0.103963 1.9594e-05
10:106848064 A G 0.054900 2.5254e-06
10:106851447 C G 0.101148 -5.9127e-06
10:106855457 A G 0.234442 -3.8342e-05
10:106856360 C T 0.359548 -2.8726e-05
10:106877218 G A 1.087515 -4.6045e-05
10:106884636 G A 0.021432 -1.7379e-05
10:106907151 A G 0.032883 -4.9206e-06
10:106920885 C T 0.031333 7.9100e-06
10:106921613 G A 0.900215 -1.8635e-05
10:106926424 T G 0.057335 -2.5919e-05
10:106941024 T G 0.213057 3.7288e-06
10:106943660 A G 0.125266 6.4864e-06
10:106950787 T C 0.089677 -1.7834e-05
10:106958137 A G 0.020508 -1.5790e-06
10:106970768 A G 0.046510 -7.2000e-06
10:106980349 A G 0.118616 1.1433e-05
10:106982814 A G 0.181530 -1.8721e-05
10:107016200 G T 0.028616 -1.6755e-05
10:107021332 T C 1.099537 1.2024e-06
10:107022160 A G 0.032523 -4.2005e-07
10:107023390 T C 0.494661 1.0778e-05
10:107027502 T C 0.136537 -1.9299e-05
10:107031009 G A 0.172034 -2.6404e-05
10:107038608 A G 0.035521 6.0290e-06
10:107042675 T C 0.158156 -1.5922e-05
10:107044652 G A 0.078322 1.3567e-06
10:107046545 T C 0.346914 -2.0329e-05
10:107068439 A G 0.231902 1.7873e-05
10:107070098 C T 0.056294 -2.2815e-06
10:107070590 A G 0.026250 4.4306e-06
10:107077272 G A 0.206832 -1.5352e-05
10:107090616 C T 0.029004 -1.4393e-05
10:107095529 C T 0.139872 5.3873e-06
10:107099617 G A 0.116141 -1.5943e-06
10:107103227 T G 0.078070 -1.9723e-05
10:107114004 G A 0.236226 1.9587e-05
10:107116937 A G 0.047336 1.3608e-05
10:107127507 G A 1.432478 5.3084e-06
10:107129303 T C 1.668456 2.7308e-05
10:107129354 T C 0.036946 8.8709e-08
10:107145602 C A 0.113231 -1.9860e-05
10:107148893 C T 0.063866 -5.0278e-07
10:107164388 A G 0.039465 -2.4004e-05
10:107165774 T C 0.096548 -2.5510e-06
10:107194924 T G 0.193202 -4.5114e-06
10:107206396 T C 0.119477 5.9993e-06
10:107220224 G C 0.021568 -6.2653e-06
10:107230184 A G 0.031826 -5.9790e-06
10:107242343 A G 0.156956 -2.1351e-06
10:107248435 A G 0.081657 2.8165e-05
10:107248501 T C 0.084333 1.4623e-05
10:107257089 T C 1.289301 1.2699e-05
10:107260630 A C 0.069224 8.4006e-06
10:107272283 A C 0.113982 -1.2092e-05
10:107283930 C T 1.813496 -1.7838e-06
10:107292975 T G 0.022554 -6.0946e-06
10:107296666 A G 0.061394 8.7506e-06
10:107320021 C T 0.110504 -6.5604e-06
10:107326629 T G 1.140637 3.2895e-05
10:107326794 A G 0.989739 3.2196e-05
10:107330017 A G 0.119364 4.2439e-07
10:107334512 G A 0.151346 1.2445e-06
10:107350091 G T 0.032105 2.6984e-06
10:107361155 C T 0.022476 -1.2748e-05
10:107365321 G C 0.152020 -4.0024e-06
10:107366089 C T 0.024139 1.5511e-05
10:107367100 T C 0.044844 -6.2035e-06
10:107368159 G A 0.053146 -7.3548e-06
10:107395079 G A 1.967447 2.1821e-06
10:107409121 A G 0.336232 -7.5860e-06
10:107419215 A G 0.553654 -1.7865e-05
10:107423715 T C 1.760479 2.6699e-06
10:107433195 A C 0.157007 1.1807e-05
10:107435988 A G 0.254749 -1.2537e-05
10:107442669 T C 0.083180 1.1691e-05
10:107452975 T C 0.050841 1.3698e-05
10:107456987 C A 0.326043 -2.3620e-05
10:107462687 A G 1.358654 -2.5361e-05
10:107472943 T C 0.096025 8.1153e-06
10:107482991 C T 0.064338 -7.7579e-07
10:107494989 T C 0.102491 -1.9647e-05
10:107502327 C T 0.116298 -1.5602e-06
10:107507362 A G 1.583971 -3.4725e-06
10:107517345 G A 0.743014 3.6000e-05
10:107526521 T C 1.756695 6.9996e-06
10:107529260 T C 0.057814 -4.7212e-06
10:107550026 G T 0.116648 9.7411e-07
10:107553043 T G 0.128221 1.0386e-05
10:107563280 T C 1.275120 9.0178e-06
10:107568816 C T 1.140974 1.5724e-05
10:107579050 A G 0.525409 2.1315e-05
10:107582310 G A 0.061210 1.1808e-05
10:107591783 C T 0.033260 -2.1819e-05
10:107591815 T C 0.992157 -2.1034e-05
10:107602152 C T 0.568437 -1.0277e-05
10:107624754 C T 0.111157 -4.8858e-06
10:107644692 G A 0.120908 -2.9347e-05
10:107662409 T C 0.032567 -2.5731e-05
10:107663660 A G 1.923990 1.3033e-06
10:107666918 A G 0.224861 -1.2459e-05
10:107668231 C T 0.059793 -1.6615e-07
10:107674294 G C 0.045116 -3.7974e-06
10:107679718 G A 0.875342 8.9335e-06
10:107680866 T C 0.451928 -1.2451e-05
10:107689604 C T 0.026505 1.0250e-05
10:107699018 C T 0.072202 2.1021e-05
10:107709419 A G 1.631881 4.9055e-06
10:107714470 A G 0.055910 -1.8324e-05
10:107715540 C T 0.193192 1.1188e-05
10:107719194 G T 0.032818 1.5305e-05
10:107719897 T C 0.060190 1.5262e-05
10:107723969 A G 0.036470 4.0731e-06
10:107724038 T C 0.084118 -8.7821e-06
10:107728410 T C 1.017444 1.5163e-05
10:107732807 A G 0.449715 -1.0025e-05
10:107733492 T C 0.076720 2.4409e-05
10:107738917 G A 0.068377 -9.5642e-06
10:107744312 A G 0.089354 1.2815e-05
10:107748133 T C 0.041464 -6.9537e-07
10:107752982 T G 0.866955 1.8651e-05
10:107756089 A G 0.085975 -2.0665e-05
10:107763659 C T 0.488653 -2.5596e-05
10:107777928 T G 0.127728 3.3880e-05
10:107783180 T C 0.063138 1.5945e-05
10:107786073 C T 1.084887 -1.2538e-06
10:107789906 C T 0.096310 3.4668e-05
10:107798191 T G 0.206413 1.5240e-06
10:107798514 G A 1.249744 6.0616e-06
10:107806595 A C 0.553410 -2.0459e-05
10:107818513 G A 0.131692 1.0072e-06
10:107818631 T G 1.105394 -2.5475e-06
10:107833640 C T 0.099676 3.0515e-05
10:107835989 T C 0.030843 1.8473e-05
10:107838871 T C 0.072120 1.6084e-05
10:107840189 T C 0.066796 1.4455e-05
10:107850979 C G 0.083690 -2.3811e-05
10:107853400 G C 0.132229 1.6410e-05
10:107859225 T C 0.994604 -2.0380e-06
10:107864847 C T 0.161002 1.1760e-05
10:107875182 A G 0.548748 -1.5002e-05
10:107882672 G A 0.064042 3.3088e-05
10:107883670 G A 0.036290 1.0049e-05
10:107883946 T C 0.102484 4.0250e-07
10:107884875 G A 1.684772 1.7002e-05
10:107888541 A G 0.078233 1.6993e-05
10:107892845 G T 0.043433 8.3724e-06
10:107893968 A G 0.045422 1.1323e-05
10:107898954 C T 1.740828 -2.4243e-05
10:107903446 C A 0.109369 1.3789e-05
10:107906175 G A 0.038843 -2.3067e-05
10:107912176 T C 1.680668 -8.1037e-06
10:107916445 T A 0.073188 1.6075e-05
10:107928248 C T 0.047866 2.3111e-06
10:107928304 T C 0.875944 -2.7245e-05
10:107941504 G T 1.751833 -1.7290e-05
10:107941877 C T 0.138070 5.5883e-06
10:107942737 G T 0.181642 3.7576e-05
10:107945027 T C 0.056393 6.9520e-06
10:107946158 T C 0.105418 1.3753e-05
10:107947870 C T 0.057066 -7.8755e-06
10:107953128 C T 0.058365 1.5350e-05
10:107959028 A G 0.153159 -1.7919e-05
10:107970003 C T 1.483788 -2.4243e-05
10:107970539 T C 0.074358 1.9632e-05
10:107976385 T C 0.068823 -2.3147e-06
10:107977868 A C 1.794086 -1.0979e-05
10:107978219 G A 0.790605 -7.1646e-06
10:107978412 A G 0.039329 1.3105e-05
10:107978519 C T 0.066494 5.4641e-06
10:107979141 C A 0.489659 2.0061e-06
10:107984513 G A 0.304967 -8.3512e-06
10:107994112 A G 0.986734 -7.7943e-06
10:107995855 G A 0.114761 -2.1749e-07
10:108001120 G C 1.913441 9.0072e-06
10:108003260 A G 0.486270 -1.5682e-05
10:108003409 G A 0.100907 1.3431e-05
10:108007092 C T 0.039122 7.7250e-06
10:108011253 A G 1.875862 2.4043e-05
10:108011892 T C 0.088623 2.1769e-05
10:108013916 G T 0.084737 -1.0071e-05
10:108014519 T C 0.111055 -3.4566e-06
10:108014699 G T 0.198461 -1.1294e-05
10:108025305 T C 0.550924 1.5942e-05
10:108027435 A G 0.080606 -1.0651e-05
10:108034645 G T 0.043922 -1.7441e-05
10:108037405 A G 1.414544 1.8511e-05
10:108037854 T C 0.040040 2.7556e-06
10:108041331 C T 0.029000 -3.2607e-05
10:108045697 A G 1.970697 1.5415e-05
10:108052563 C T 0.078526 1.7783e-05
10:108053365 T C 1.588526 -1.3150e-05
10:108055611 G A 0.101172 -1.1549e-05
10:108058054 C T 0.139243 -1.3305e-05
10:108059623 G A 0.786049 -3.5835e-06
10:108062007 T C 0.068068 1.6010e-05
10:108062599 T C 0.056869 -2.1177e-06
10:108062863 T C 0.229046 -3.8782e-05
10:108065219 C G 0.094869 1.1344e-05
10:108068283 A G 1.233527 4.5176e-06
10:108069347 T G 0.033889 -3.5136e-07
10:108069615 C A 0.068258 -1.5024e-05
10:108073001 C A 0.024305 3.3182e-06
10:108082190 C T 0.214060 -3.0973e-05
10:108083873 A G 0.390201 2.3391e-05
10:108096203 G A 0.031768 -2.1416e-05
10:108096892 T C 0.041702 -2.5322e-06
10:108104607 G A 0.025475 -7.3278e-07
10:108113970 G A 0.081477 -1.3495e-05
10:108114344 T C 0.108652 6.5499e-06
10:108117361 T C 0.033036 -4.9211e-06
10:108125197 T C 0.032744 2.6509e-06
10:108125864 G A 0.041981 1.6821e-05
10:108126141 T C 1.672186 -9.7359e-06
10:108127181 C G 0.367888 -4.8315e-05
10:108134101 A G 0.134171 -1.3729e-05
10:108143814 T C 0.629355 -2.7791e-05
10:108150486 C T 0.082677 -2.1119e-05
10:108155301 A G 1.494028 2.0497e-05
10:108159560 T C 0.360113 2.3763e-05
10:108162279 T C 0.068829 1.4052e-05
10:108162478 A G 0.078196 -2.6582e-07
10:108168624 T C 0.032519 -8.1485e-06
10:108170803 C T 0.142884 -1.2446e-06
10:108180183 C A 0.110851 -3.0128e-05
10:108199382 C A 1.139777 -4.3710e-06
10:108200492 G C 0.053765 -2.1176e-05
10:108201709 G A 0.033726 -2.4393e-06
10:108207846 T G 0.236536 1.0666e-05
10:108211643 T C 0.252260 -2.1553e-05
10:108225411 G A 0.129509 -9.5439e-06
10:108237730 A G 0.021327 4.3077e-06
10:108239841 A G 0.023197 1.7396e-05
10:108240422 T C 0.098486 -1.7356e-06
10:108242222 G A 0.141538 5.7992e-06
10:108251500 C T 0.083411 1.0590e-05
10:108252519 C T 0.020725 1.2446e-05
10:108258248 C T 0.764182 1.3932e-05
10:108262213 G T 0.375670 -1.4407e-05
10:108262923 C T 1.693656 1.9509e-05
10:108264509 A T 0.338643 -3.3593e-05
10:108268806 C T 1.334124 8.4762e-05
10:108271332 C T 0.022429 1.0936e-05
10:108272226 T C 1.267301 3.3861e-05
10:108276874 A G 0.032543 5.1304e-06
10:108280205 A C 0.022707 -6.2011e-06
10:108293524 C T 0.075877 -6.1466e-06
10:108298091 C A 0.076754 -9.6698e-06
10:108306270 G A 0.709145 3.2615e-05
10:108308690 A G 0.033012 -1.6415e-05
10:108308996 A C 0.030768 -1.5224e-05
10:108316278 G A 0.810834 1.0008e-04
10:108326449 A C 0.035722 1.7101e-05
10:108331713 T C 0.038540 1.3971e-05
10:108338234 C T 0.065107 1.6878e-06
10:108338807 A C 0.068296 5.0954e-05
10:108339116 C G 0.054095 5.4452e-06
10:108340773 A G 0.152632 2.5189e-05
10:108345767 C A 0.036341 2.5659e-05
10:108349347 T C 0.040295 -2.1111e-05
10:108350006 T C 0.458707 1.9884e-05
10:108351827 G A 0.027297 -2.0910e-05
10:108355874 T C 1.089772 -2.4217e-06
10:108365534 A G 0.054615 6.9852e-06
10:108367728 A C 1.583253 1.3700e-05
10:108386660 A C 0.036742 1.4664e-05
10:108388689 G A 0.616106 6.3480e-07
10:108390100 A C 1.221917 -5.7151e-06
10:108393752 T C 0.043355 -3.5242e-06
10:108402865 G T 0.139481 -6.5957e-06
10:108412967 A G 0.309676 1.4089e-06
10:108413302 C T 0.161964 8.9983e-06
10:108416572 T C 0.570320 -6.6139e-06
10:108426206 C T 0.230828 2.7929e-08
10:108437181 C T 0.030309 8.3365e-06
10:108450783 A G 0.089619 1.8983e-05
10:108455143 T C 1.879575 2.1684e-06
10:108472947 A C 0.036949 6.6957e-06
10:108476548 A G 0.225303 4.7559e-07
10:108477624 A C 0.092621 -2.7725e-05
10:108477723 C T 0.038908 -1.3732e-05
10:108489914 C G 0.053622 4.7607e-06
10:108491886 G A 0.893997 1.0472e-05
10:108494989 G A 0.031513 -1.7518e-06
10:108498142 C T 1.750830 1.7036e-05
10:108508929 G A 0.249833 -1.8090e-05
10:108511928 G A 0.048665 -1.9795e-05
10:108535936 T C 0.035117 -1.6970e-05
10:108541453 C T 0.050576 -9.6033e-06
10:108544601 T C 1.944365 1.8152e-06
10:108551556 A G 0.588615 1.3346e-06
10:108553214 C T 0.179354 -2.6704e-05
10:108562008 T G 0.363563 -1.0898e-05
10:108563116 G T 0.242496 -3.0959e-05
10:108564718 C T 0.650954 1.2072e-05
10:108569185 A G 0.042678 1.0910e-05
10:108572393 T G 0.043865 -1.5925e-05
10:108576091 G T 0.032625 -9.0005e-07
10:108582220 G A 0.178205 -6.5029e-06
10:108587960 T G 0.020338 -9.5154e-06
10:108591560 C T 0.780436 -1.1283e-05
10:108594202 T C 0.029755 7.4437e-06
10:108601932 T C 0.090979 -1.5793e-05
10:108614133 C T 0.070625 -1.0084e-05
10:108615370 T C 0.818456 -3.5411e-05
10:108615678 T C 0.050151 -1.8135e-05
10:108616869 G A 0.033468 3.6321e-06
10:108620552 A G 0.043589 8.7957e-06
10:108621665 T C 0.870117 -3.2406e-05
10:108628090 C T 0.049403 -6.4152e-06
10:108632417 T C 0.099003 -6.7077e-06
10:108632465 C T 0.060054 4.0174e-06
10:108633273 C A 0.064403 2.3548e-05
10:108636229 A G 0.106346 3.3775e-05
10:108644839 C T 0.082922 -3.2225e-06
10:108647761 C A 0.859118 -1.6531e-05
10:108656488 T C 0.818018 -1.6105e-05
10:108657588 A G 0.032380 -1.6041e-05
10:108663825 A G 0.251621 3.5595e-05
10:108664734 C T 0.835965 -9.3681e-06
10:108668586 G T 0.040264 -1.8990e-05
10:108671598 C T 0.115285 -1.6669e-05
10:108672129 T C 0.064131 -6.3042e-06
10:108674640 G A 0.058576 -3.2350e-05
10:108677235 T C 0.081422 -1.9190e-05
10:108681730 G A 1.258023 -2.5142e-06
10:108693352 C T 0.043368 -3.2783e-06
10:108697993 C T 0.062526 -8.8346e-07
10:108698758 A G 0.048886 -1.9683e-05
10:108705805 C T 0.145043 -1.3097e-06
10:108708945 C G 0.054278 5.0270e-06
10:108709918 T C 0.038986 -1.5324e-06
10:108710127 C A 1.170481 -1.5308e-05
10:108716013 G A 0.167934 3.3662e-06
10:108716473 G A 1.919196 2.6853e-06
10:108718249 T C 0.147664 -1.7848e-06
10:108720616 C T 0.030612 8.5668e-06
10:108721369 T C 0.083347 1.9929e-05
10:108726426 T C 0.031428 -1.7307e-05
10:108730474 A G 0.113129 1.5876e-05
10:108730858 G T 0.044555 -1.7130e-05
10:108734683 G A 0.480354 -1.4603e-05
10:108740033 T C 1.537070 1.1170e-05
10:108747130 A G 0.591032 -7.5180e-06
10:108747328 A G 0.065151 9.6112e-06
10:108748359 G T 0.044463 5.6433e-06
10:108749129 A G 0.612767 -7.9072e-07
10:108751262 G T 0.020181 1.3896e-05
10:108754044 A G 0.077166 7.6866e-06
10:108771865 A G 0.025135 -2.5225e-05
10:108772853 G A 0.925126 8.0919e-06
10:108773479 G A 0.050307 -3.0006e-05
10:108774300 T C 0.053078 -3.0667e-05
10:108791888 C T 0.026454 -2.1778e-05
10:108791963 C T 0.673522 4.4506e-07
10:108792942 A G 0.678414 -8.8365e-06
10:108795366 A G 0.073943 3.7981e-06
10:108795375 G A 0.952838 4.6978e-06
10:108801251 T C 0.085387 1.1822e-05
10:108803311 A G 0.579479 6.1131e-06
10:108807453 A G 0.050280 2.1660e-05
10:108808239 C A 0.535016 1.1770e-05
10:108812698 C A 0.036198 -5.2625e-05
10:108815475 A G 1.564989 -1.1644e-05
10:108816768 T C 0.054707 -5.6960e-06
10:108817237 T C 0.086784 -9.1945e-06
10:108819785 A G 0.971533 -1.2903e-05
10:108824199 A G 0.078845 1.9409e-05
10:108825945 A G 0.103419 -8.1101e-06
10:108841621 C T 0.067877 1.9260e-06
10:108843475 T C 0.510072 1.6780e-05
10:108844248 C T 0.929787 -1.0902e-05
10:108849476 T C 0.027029 2.0630e-06
10:108851779 T A 0.314630 -2.6773e-05
10:108851830 T G 0.977850 -3.7492e-05
10:108854809 C G 0.249734 -5.8695e-06
10:108856615 G A 0.035311 -5.0978e-05
10:108862960 A G 1.202150 -1.0195e-06
10:108863228 C T 0.697287 -2.5428e-05
10:108864140 C G 0.059164 6.4348e-06
10:108887899 G A 0.176651 2.9939e-05
10:108892893 C T 1.198879 3.4515e-06
10:108893998 C T 0.642213 1.3073e-05
10:108894084 G A 0.030024 1.5370e-06
10:108895394 A G 0.056627 1.7327e-06
10:108902243 G A 0.282722 -1.4454e-06
10:108902571 C T 0.130455 -2.5701e-05
10:108902635 G A 1.938705 6.6023e-07
10:108902886 C T 0.192066 -2.6781e-05
10:108906340 G A 0.150167 3.4295e-05
10:108908351 C A 0.161509 1.0887e-05
10:108908574 C T 0.170335 -3.2158e-05
10:108913108 A G 0.029599 -1.0932e-05
10:108915597 A G 0.025635 -2.5962e-05
10:108919243 C A 0.040597 -4.3317e-06
10:108919698 A C 0.202524 2.4413e-06
10:108921973 C G 0.167788 -3.7401e-06
10:108928620 G A 0.080991 2.0668e-05
10:108930445 G A 0.177926 -1.1591e-06
10:108936817 A G 0.428102 -5.6906e-06
10:108949558 C T 1.808631 2.2955e-05
10:108953706 T C 0.109257 -9.8263e-06
10:108969714 T C 0.225554 -1.6374e-05
10:108988089 A C 1.861216 -1.4970e-05
10:108990545 C T 0.027199 -1.9573e-05
10:108998476 A G 0.042947 -7.8682e-07
10:109002677 G A 0.226707 -1.6474e-05
10:109009663 G A 0.191753 -2.5923e-05
10:109022603 T C 0.055760 4.8587e-06
10:109063454 G A 0.260749 -3.3431e-05
10:109071871 A C 0.042481 -1.3745e-05
10:109113213 A C 0.029351 -2.0457e-05
10:109116321 T C 0.148157 2.3896e-05
10:109126555 A G 0.091829 -2.4971e-06
10:109128707 C T 0.033910 -6.8735e-06
10:109129262 G A 0.143809 -4.7277e-06
10:109133988 T G 0.029017 -2.3180e-05
10:109137004 C A 0.060649 4.1223e-06
10:109137310 T C 0.054282 1.2386e-06
10:109142828 C T 0.116383 -1.6405e-05
10:109146336 G T 0.165252 2.9936e-05
10:109152581 T C 0.357899 -1.8134e-05
10:109168731 C T 0.034379 -7.7891e-06
10:109175605 C A 0.070172 1.9903e-06
10:109191957 C T 0.163633 -1.8867e-06
10:109192144 A C 0.065804 -9.9703e-06
10:109209950 C T 0.057063 -7.2644e-06
10:109219787 A G 0.032203 9.7103e-06
10:109220881 T C 0.046819 -1.0477e-05
10:109252887 T C 0.280009 2.2750e-05
10:109258145 G A 0.261824 7.1315e-06
10:109261717 A C 0.144968 2.0668e-05
10:109262259 G A 0.023432 3.1104e-06
10:109264291 T C 0.094794 1.1578e-06
10:109264371 A G 0.049974 1.7068e-06
10:109268521 T G 0.888098 1.6891e-06
10:109269621 G A 0.151969 -2.8915e-06
10:109283089 A G 0.161240 5.0163e-06
10:109287811 C T 0.062111 -7.2327e-06
10:109289083 G A 0.028644 -2.1278e-05
10:109289506 C G 0.063583 -2.8843e-05
10:109292378 A G 0.031098 8.4603e-06
10:109292407 G A 0.214094 -7.5089e-06
10:109305960 T C 0.043837 -2.2656e-06
10:109313253 A C 1.595516 1.1751e-05
10:109328824 C T 1.954711 1.3643e-05
10:109337125 T C 1.529312 8.3049e-06
10:109341883 G C 0.529026 -1.0734e-05
10:109344504 C T 0.868627 9.5670e-07
10:109361425 T C 1.608011 -1.8651e-05
10:109371570 C T 0.123087 5.8229e-06
10:109372314 A G 0.455144 -4.1566e-06
10:109373884 G A 0.250030 -2.2854e-06
10:109375673 G A 1.437234 8.4106e-06
10:109380524 C G 1.184012 1.2109e-05
10:109381773 T C 0.076187 5.6330e-06
10:109389179 A G 1.512346 4.1336e-05
10:109390133 G A 0.041855 -4.2093e-07
10:109393174 T C 0.112092 -1.9206e-06
10:109397747 C T 0.176060 1.5820e-05
10:109399342 A G 0.043555 3.7946e-05
10:109400641 C T 0.442864 6.7941e-06
10:109402407 A G 0.631884 1.2026e-06
10:109403103 A C 0.314953 1.8657e-05
10:109405725 A G 0.066847 2.6040e-06
10:109406912 C T 0.078804 2.7235e-07
10:109410613 C T 0.205298 6.0946e-06
10:109424420 T C 0.243172 3.9964e-05
10:109429503 A C 1.494106 -1.5239e-05
10:109437992 C T 0.739995 -4.8569e-05
10:109438245 C T 0.054526 8.3094e-07
10:109441553 C A 0.182434 -7.3862e-05
10:109448989 T C 0.062077 2.0838e-05
10:109458386 C T 0.293163 -5.4893e-06
10:109459645 G A 0.040604 6.2573e-06
10:109460288 T C 0.045163 -2.2701e-05
10:109465153 A G 0.285072 2.7005e-05
10:109468715 G C 0.337497 1.8957e-06
10:109474389 G T 0.114696 -4.9461e-05
10:109474406 C T 0.088970 -2.3719e-06
10:109480890 G A 0.984225 1.4772e-06
10:109487535 A G 0.056879 -1.6942e-05
10:109490503 T C 0.027430 -1.9103e-06
10:109491607 A G 0.123539 9.2720e-06
10:109502212 A G 0.068479 -3.3932e-05
10:109504268 A G 0.040434 1.9322e-05
10:109509130 G T 0.347125 8.7437e-06
10:109511351 T C 0.046846 -8.0093e-06
10:109514668 G A 0.272938 -3.4934e-05
10:109515048 A C 0.045558 -6.9986e-06
10:109519440 C T 0.066385 -2.8750e-05
10:109525868 G A 0.148555 1.4499e-05
10:109529803 G A 0.790241 -6.6108e-06
10:109540050 G A 1.455172 1.2118e-05
10:109545391 A G 1.533990 -7.0626e-06
10:109548588 A G 0.708849 -4.0537e-06
10:109557486 T C 0.881414 1.5235e-05
10:109558009 T G 0.043365 -1.1094e-05
10:109558297 T C 0.148494 -3.5124e-05
10:109560108 A G 0.174336 3.1961e-05
10:109567196 C T 0.089337 -7.0001e-06
10:109567981 T G 0.054139 -5.2262e-06
10:109572685 T C 0.041964 1.9316e-05
10:109573573 C T 0.093825 -5.2799e-05
10:109575803 C T 0.080695 -6.3880e-06
10:109577029 A G 0.598733 1.5440e-05
10:109577628 G A 1.468118 4.3063e-05
10:109579075 T C 0.500933 -1.6172e-05
10:109579127 G A 1.347713 1.3836e-04
10:109579266 T C 0.031353 -8.8956e-06
10:109579303 A G 0.041872 3.4575e-06
10:109579550 C T 0.987611 4.2779e-06
10:109586160 G T 0.353112 5.3896e-05
10:109586573 C A 0.536380 -3.1866e-05
10:109589811 C A 0.111990 -1.3500e-05
10:109590833 G A 0.714106 1.1546e-05
10:109591822 T C 0.134494 2.8386e-06
10:109596382 C T 0.061894 -1.2310e-05
10:109597157 G A 0.043715 -8.4061e-07
10:109597272 C A 0.997926 5.3556e-05
10:109601797 C A 0.185984 1.0396e-05
10:109602083 A G 0.051755 -1.0892e-05
10:109602331 C G 0.058375 -3.8640e-05
10:109606740 G T 0.627709 -1.8630e-05
10:109608208 A C 0.337769 3.5128e-06
10:109609495 A G 0.021460 -1.7339e-05
10:109615544 C T 0.067908 -1.9311e-05
10:109618541 A G 1.419120 -1.4790e-05
10:109622963 G A 0.055274 1.2093e-05
10:109625453 T C 0.769234 -3.5445e-05
10:109626066 A G 1.345075 -6.8038e-06
10:109627529 G A 0.041461 -1.4285e-05
10:109646932 C T 1.939058 1.6425e-05
10:109647528 C T 0.875566 -9.3001e-06
10:109647762 T C 0.189401 3.2940e-05
10:109649080 T C 0.690215 -3.2959e-05
10:109649172 C G 0.559074 2.7314e-05
10:109650167 A G 0.029619 4.3128e-06
10:109652840 G C 0.055849 1.0065e-05
10:109655127 T G 0.030898 -2.3920e-05
10:109661012 G A 0.033373 -1.1127e-05
10:109668161 G A 0.156708 -2.2066e-06
10:109670523 G A 0.386159 4.9417e-06
10:109672920 G A 0.142657 -3.5054e-07
10:109674722 G T 0.398643 -6.6138e-06
10:109676548 T C 1.899080 1.8586e-05
10:109677432 G C 0.039424 -1.0112e-05
10:109677589 A G 0.179718 1.7936e-05
10:109679356 A G 0.053585 1.9179e-06
10:109679542 A G 0.082415 9.6792e-06
10:109694388 A G 0.067524 2.7038e-05
10:109699622 G T 0.765732 1.8864e-05
10:109699959 G C 0.101505 1.1993e-05
10:109702007 C T 0.049386 8.9691e-06
10:109705944 A C 0.221009 3.7131e-05
10:109724292 T C 0.259335 -5.8247e-06
10:109726377 A G 0.022633 -1.2925e-05
10:109726465 G A 1.846753 1.8906e-06
10:109762091 T C 0.112388 2.8746e-05
10:109771979 G A 0.303319 -7.7535e-06
10:109794392 C A 0.870627 1.0972e-05
10:109795627 C T 0.390837 -2.0351e-06
10:109803306 C T 0.068925 -3.5176e-05
10:109813906 G A 0.037272 -2.6897e-06
10:109817593 A G 0.094478 7.8632e-06
10:109825345 C A 0.027974 -9.2784e-07
10:109831486 T C 0.934815 9.1887e-06
10:109832846 A G 0.047383 -1.6577e-06
10:109836188 C T 0.119691 -2.2428e-05
10:109836835 T C 0.161641 2.8493e-05
10:109856746 G T 0.069057 2.6105e-05
10:109871962 A C 0.081443 1.1228e-05
10:109883659 A C 0.447865 -2.4864e-05
10:109884688 G T 0.841606 1.9710e-05
10:109884711 G T 0.297423 3.5148e-05
10:109888333 T C 0.221719 9.5815e-06
10:109895098 T C 1.962133 -4.0453e-06
10:109896686 G T 0.057110 -1.2994e-05
10:109908260 A C 0.020780 -1.8677e-05
10:109908891 C T 0.216657 -1.4248e-06
10:109911315 T C 0.602241 -2.8333e-05
10:109911775 G A 0.307310 -6.3923e-05
10:109923875 C T 0.044320 -2.5432e-05
10:109924985 T C 0.033974 -9.8754e-06
10:109927163 C A 0.123376 1.3341e-05
10:109933954 A G 0.142351 -5.4472e-05
10:109934292 A G 0.091357 3.2811e-06
10:109938617 A G 0.093563 -3.4262e-06
10:109943361 T C 1.879609 1.3285e-05
10:109945838 A G 0.049189 4.9005e-07
10:109945903 A G 0.256959 -3.6386e-05
10:109948948 A G 1.931256 1.3980e-05
10:109951872 T C 0.176247 2.4427e-06
10:109983325 A C 0.075160 1.4701e-05
10:109987764 G T 0.069700 3.5857e-05
10:109988766 C A 0.263826 1.1774e-06
10:109990024 T C 0.064100 -4.7151e-06
10:109999122 C T 0.038857 -2.1566e-05
10:110006301 T C 0.168040 -7.5400e-06
10:110006541 C T 0.067235 2.5200e-05
10:110006566 T G 0.030728 -2.5834e-05
10:110012930 G A 1.344416 8.9794e-06
10:110020341 C T 0.046533 -1.3611e-05
10:110041247 A C 0.037517 -5.7615e-06
10:110052454 C A 1.406415 -7.0893e-07
10:110054352 T C 0.064763 6.8216e-06
10:110062774 C T 0.242649 -2.6825e-06
10:110063054 A G 0.105680 -2.8114e-05
10:110086989 G A 1.449494 -8.4777e-06
10:110088763 G A 0.179844 5.3420e-06
10:110093251 C T 0.177763 2.3113e-06
10:110097041 C T 1.146988 1.1342e-05
10:110118673 A G 0.999898 1.7245e-06
10:110126298 C T 0.224062 -2.6780e-06
10:110127885 T G 0.035943 -1.9693e-05
10:110134131 T C 0.142524 1.1646e-05
10:110134709 G T 0.366572 -2.1782e-05
10:110139302 G T 0.066348 1.0306e-05
10:110142438 C T 0.106431 -2.8052e-06
10:110142678 T C 0.117974 -2.1548e-05
10:110148549 C T 0.081725 -3.3065e-05
10:110152524 G T 0.051045 4.7053e-06
10:110153442 G A 0.052748 4.5543e-06
10:110154572 C T 0.021014 -8.1884e-06
10:110158327 T C 0.084193 2.3319e-05
10:110158747 G A 0.655000 2.0650e-05
10:110161747 T C 0.052299 -1.1304e-05
10:110176429 G A 0.180520 -8.5238e-06
10:110185664 G A 0.035919 -9.9786e-06
10:110195671 A C 0.273808 1.0951e-05
10:110198959 A G 0.604995 -3.9577e-06
10:110202678 C G 0.063447 3.8333e-05
10:110207283 A G 0.197101 4.2609e-06
10:110221398 C T 1.450786 1.6508e-06
10:110228493 A G 0.112782 1.1984e-05
10:110233249 C G 0.060932 -7.0089e-06
10:110233456 C T 0.063298 5.8844e-06
10:110247307 A G 0.020134 3.2719e-05
10:110247620 G A 0.146148 3.5532e-07
10:110260562 T G 0.599039 1.2819e-06
10:110261127 G A 0.571112 -3.5187e-06
10:110262834 G A 0.086444 4.8665e-06
10:110263331 T C 1.699877 1.4748e-05
10:110263742 C T 0.119453 4.3141e-06
10:110264008 G A 0.153097 1.7707e-05
10:110274522 C T 0.037837 -5.7050e-06
10:110301310 G A 0.087760 -1.5556e-06
10:110306734 C T 0.041376 6.0365e-06
10:110310720 T G 1.337514 1.4603e-06
10:110311634 T C 0.028049 2.1504e-05
10:110311974 T C 0.099098 -2.5327e-06
10:110312784 A G 0.053564 1.2399e-05
10:110316481 T C 0.169767 2.3428e-05
10:110321041 T C 0.106557 4.3051e-06
10:110322723 T C 0.091846 -3.7523e-05
10:110330771 G A 0.648975 8.7971e-06
10:110331175 G T 0.084163 3.5996e-06
10:110337386 A G 0.369500 -9.5292e-06
10:110347286 C A 0.066388 -1.1670e-05
10:110347596 C T 0.077683 3.7749e-06
10:110348376 G A 0.915358 8.0664e-06
10:110349412 C T 0.255262 2.0244e-06
10:110351462 G C 0.122264 -9.3505e-06
10:110353671 T C 1.116536 1.4275e-06
10:110354958 A G 0.123981 -4.4612e-05
10:110355317 G A 0.039798 -1.2900e-05
10:110357402 C T 0.290430 -5.9974e-06
10:110358531 A G 0.045762 -1.1065e-05
10:110362984 C T 0.101706 -7.1507e-06
10:110370622 C T 0.026950 1.3312e-05
10:110373400 A G 0.168947 8.9827e-06
10:110377823 G A 0.697161 1.3178e-05
10:110380011 C T 0.393043 1.3216e-05
10:110388251 A G 0.447352 5.5216e-05
10:110391261 C A 1.343644 4.1779e-05
10:110393790 A G 0.164854 1.0486e-05
10:110397495 C T 0.200195 -5.1663e-06
10:110406307 T C 0.050018 2.2970e-05
10:110408555 G A 0.067670 -3.1381e-06
10:110413398 A G 0.137519 -3.9202e-05
10:110425809 G A 0.388382 4.0465e-06
10:110435038 C T 1.658012 1.5068e-05
10:110435762 C T 0.042647 -9.6982e-06
10:110455737 T G 0.026464 2.0475e-06
10:110459780 C T 0.128792 2.0534e-05
10:110459956 G A 0.744864 1.6144e-05
10:110460953 T C 0.027273 -2.5893e-05
10:110478030 G T 1.819231 2.9686e-05
10:110490969 A G 0.347788 -1.5008e-05
10:110502182 C A 0.213159 8.1335e-06
10:110507198 T C 0.522315 -1.8433e-06
10:110528615 A G 0.037269 1.6564e-05
10:110530702 A C 0.039567 6.1103e-06
10:110536914 A C 0.363574 -1.2701e-05
10:110562889 C A 0.025339 -3.2150e-05
10:110569218 C T 0.027086 -5.6389e-06
10:110581820 A C 0.095780 1.8511e-07
10:110582873 G A 0.160434 1.3293e-05
10:110585180 C T 0.049977 -1.0863e-05
10:110598164 C T 0.039601 8.1754e-06
10:110598443 C A 0.036225 1.1871e-05
10:110604072 T C 0.351882 -1.8272e-05
10:110608841 G A 1.128826 1.1261e-06
10:110616088 G T 0.082755 -3.4792e-05
10:110636643 C A 0.093594 3.4539e-06
10:110637525 C T 0.111337 2.8288e-05
10:110637782 G A 0.077448 -3.2807e-05
10:110645311 A C 0.041869 1.4475e-05
10:110647083 C T 0.216858 -5.8150e-06
10:110654216 T C 0.141065 1.3481e-05
10:110655115 C A 0.167808 3.9560e-05
10:110657497 A G 0.031064 2.5600e-05
10:110665506 T C 0.064355 -2.4647e-05
10:110686081 G A 0.055611 4.7550e-06
10:110691081 T C 0.121289 -2.0339e-05
10:110717906 A G 0.262786 4.2129e-05
10:110718286 T C 0.622300 7.1367e-06
10:110746339 A G 0.358746 -2.6458e-05
10:110764532 G A 0.251009 2.7073e-05
10:110767611 T C 0.051225 4.1376e-06
10:110770454 C T 0.078291 3.3064e-06
10:110781448 A G 0.132617 6.2331e-07
10:110788997 C T 0.124451 2.2987e-05
10:110791801 A G 0.070169 -3.7319e-06
10:110799535 C T 0.534846 -2.8640e-06
10:110799830 A G 0.021538 -5.7869e-06
10:110828769 A G 1.936253 1.3901e-05
10:110841240 C G 1.857037 1.5805e-05
10:110844755 C G 0.146702 -1.7602e-06
10:110863412 A G 0.101539 2.6143e-05
10:110868250 G A 0.144241 6.2625e-06
10:110868322 T C 0.351739 -1.6580e-05
10:110880510 A C 0.104439 -2.0281e-05
10:110895236 T C 0.034597 2.0862e-05
10:110901358 T C 0.028599 -1.1067e-05
10:110904555 C A 0.363448 2.2530e-05
10:110925552 T C 0.322147 2.0095e-05
10:110930000 T C 0.227628 -1.5817e-05
10:110930421 C T 0.031516 -5.2013e-06
10:110930658 T C 0.364570 2.1245e-06
10:110932027 A G 0.034559 2.6339e-06
10:110933214 A G 0.028079 5.0203e-06
10:110936511 G A 1.714180 2.4462e-05
10:110945132 A G 0.050566 -2.1355e-05
10:110960117 G C 0.073953 -1.1213e-05
10:110967529 A G 0.223120 -3.7762e-05
10:110969083 C T 0.347985 -3.4940e-05
10:110972057 A G 0.100421 1.0668e-05
10:110974332 A G 0.756427 -4.7821e-06
10:110976229 C T 0.183682 1.2455e-05
10:110977977 G T 0.037534 1.9346e-05
10:110997463 A G 0.171239 -5.4009e-06
10:111000652 A G 0.050916 -2.6151e-06
10:111017531 A G 0.218666 -5.3369e-05
10:111029703 T G 0.044306 -5.2329e-06
10:111035817 A G 0.525422 3.6176e-05
10:111036318 C T 0.228944 -3.8213e-05
10:111040141 G C 0.750548 3.2965e-06
10:111044032 T G 0.069883 2.5568e-05
10:111051164 A C 0.029340 -1.1429e-05
10:111061777 A G 0.090830 -1.9508e-05
10:111067972 T G 0.060578 3.2599e-05
10:111079538 T C 1.330344 3.3981e-06
10:111086161 T C 0.020572 -1.0290e-05
10:111087409 A G 0.033158 3.0552e-05
10:111092342 G A 0.058280 2.8819e-06
10:111104886 C A 1.624517 1.0399e-05
10:111137855 C A 1.923987 2.9850e-06
10:111142596 A G 0.201538 -7.0383e-05
10:111146614 C T 0.043293 -7.0456e-07
10:111149322 A G 0.208460 -5.8952e-05
10:111152939 T C 0.203989 -1.2722e-05
10:111192085 A G 0.315735 -1.8237e-05
10:111192198 T C 0.076221 2.3249e-05
10:111199076 T G 0.031901 -8.5229e-06
10:111201499 G C 1.808784 1.6633e-05
10:111222879 G A 0.359878 1.6219e-05
10:111224826 C A 0.879014 2.9017e-05
10:111225109 A G 0.058450 7.1432e-06
10:111228725 T C 0.027209 1.3813e-05
10:111229861 A G 0.090860 1.3930e-05
10:111233122 C T 0.166126 2.5363e-05
10:111235874 A G 0.054282 -2.6592e-05
10:111235920 T C 0.678693 3.3105e-05
10:111241216 A G 0.099690 -2.1562e-06
10:111247577 T C 0.131206 6.3304e-06
10:111250926 G A 0.098166 2.6689e-06
10:111255289 A G 1.213138 1.4875e-05
10:111267791 C T 0.073052 -5.2118e-06
10:111275417 T C 0.239664 -1.8554e-05
10:111275755 T C 0.042668 -1.8542e-05
10:111277070 A G 0.020702 1.6908e-05
10:111278003 T G 0.022323 -4.8704e-06
10:111285505 G A 0.064284 1.5915e-05
10:111295598 G T 0.025760 9.5025e-06
10:111303358 A G 1.224558 1.9140e-05
10:111332561 T G 1.955609 1.6696e-05
10:111333728 G A 0.583984 2.8710e-05
10:111335861 A G 0.377843 7.2823e-06
10:111337260 A G 1.606001 4.3051e-05
10:111345740 C G 0.071111 1.0053e-05
10:111348953 T C 0.114700 5.9619e-06
10:111349250 A G 0.957645 3.5532e-05
10:111351246 G A 1.841867 3.3518e-05
10:111362474 C T 0.057301 -1.1041e-05
10:111388685 G A 0.762084 -8.2892e-06
10:111406295 T C 0.754006 -8.8510e-06
10:111434208 C G 0.741967 -1.1041e-05
10:111439737 C T 0.079722 -1.4878e-05
10:111450164 T G 0.381120 7.8421e-07
10:111453572 T G 0.136340 1.0687e-05
10:111457302 T C 0.044391 -1.4666e-05
10:111461479 G A 0.049787 -4.3254e-06
10:111463671 T C 1.022639 1.0339e-05
10:111481947 A G 0.029714 6.9997e-06
10:111493392 G T 0.024839 3.2398e-05
10:111497408 G A 0.041950 8.9161e-06
10:111507930 T C 0.021120 1.3881e-05
10:111510844 A C 0.061979 3.3508e-06
10:111529233 C G 1.939174 2.9930e-05
10:111529626 T C 0.029572 1.1817e-05
10:111530022 T C 0.071709 -2.1955e-05
10:111534453 T C 0.089783 1.8067e-05
10:111536384 T C 0.263262 2.9595e-05
10:111538357 C A 0.030629 -2.9017e-05
10:111543292 G T 0.255296 1.6715e-05
10:111583677 C T 0.049661 3.1206e-07
10:111583710 G A 1.183312 -1.3782e-05
10:111584660 C T 0.303761 2.6781e-05
10:111591777 T C 0.039625 1.1748e-05
10:111591977 T C 1.272724 -3.6864e-06
10:111592752 A G 0.020865 -1.2600e-05
10:111594014 C T 1.570956 1.4279e-05
10:111596774 C T 0.070947 -3.4906e-06
10:111609610 G A 0.145744 1.4970e-05
10:111609806 G C 0.029306 -1.8772e-05
10:111619760 G A 1.189139 -1.3895e-05
10:111619947 A G 0.036534 -7.5375e-06
10:111622033 A G 0.083812 2.6895e-05
10:111624769 A G 0.026777 -4.4415e-06
10:111630883 T G 1.230763 -2.0137e-05
10:111632937 G T 0.281019 2.6985e-05
10:111636886 C T 0.021154 1.6051e-05
10:111647734 A G 0.038364 -1.2414e-05
10:111660144 T C 0.070315 2.9151e-06
10:111660500 A C 0.497493 1.5390e-05
10:111661224 T C 0.022656 7.2458e-07
10:111680690 T C 0.795416 1.5048e-05
10:111681715 C G 0.028229 6.5948e-06
10:111717608 G A 0.276824 3.4222e-06
10:111718205 G C 0.026427 1.7801e-05
10:111735936 C T 0.026213 -1.0507e-05
10:111751015 T C 0.063910 -3.1213e-05
10:111755510 T G 0.044524 -3.8084e-06
10:111766772 T C 0.057668 4.3772e-06
10:111769236 C T 0.271020 1.7703e-05
10:111787858 A G 0.059612 -1.7550e-07
10:111792819 A C 0.373579 1.2301e-05
10:111804554 T G 0.105160 1.1548e-05
10:111805808 G A 0.047863 -6.1666e-06
10:111807025 A G 1.951920 5.4180e-06
10:111812636 G T 1.898434 -1.6176e-06
10:111825020 G A 0.088684 -2.6098e-05
10:111840070 G A 0.356835 4.1184e-06
10:111842459 T C 0.081174 6.8627e-06
10:111850503 G A 0.829373 3.8315e-05
10:111878537 A G 0.059313 5.3555e-06
10:111879684 G A 0.068806 4.6831e-06
10:111882503 T C 0.043035 4.2580e-06
10:111886089 A G 1.113200 9.1497e-06
10:111889837 C T 0.046309 1.4785e-05
10:111894999 T C 0.060670 1.4278e-05
10:111907663 G A 0.078349 1.0010e-05
10:111911083 G A 0.028657 -1.1475e-05
10:111924817 T C 0.315922 1.1745e-05
10:111930361 T C 0.174180 6.6411e-06
10:111936255 A G 0.037378 8.6474e-06
10:111938114 G T 0.374977 1.3183e-05
10:111944885 T G 0.033573 2.8614e-05
10:111944903 T C 0.617758 9.2211e-06
10:111947275 T G 0.040434 4.4434e-06
10:111954923 G A 0.553644 1.7782e-05
10:111963221 G A 0.152761 1.2517e-05
10:111963274 A G 0.036409 -6.9013e-06
10:111966844 T C 0.361915 -3.4321e-06
10:111970874 C T 0.055183 1.6539e-05
10:112001351 T C 0.032910 1.2835e-05
10:112004780 T A 0.037051 -3.0009e-08
10:112006486 A G 0.134779 2.1999e-05
10:112018231 T C 0.081909 -1.4809e-05
10:112025435 G A 0.121217 2.3927e-06
10:112028767 A G 0.120493 1.2228e-07
10:112030880 G A 0.359762 -2.8629e-06
10:112031057 A G 0.168638 -9.6939e-06
10:112035508 T G 0.703379 4.9936e-06
10:112038848 G A 0.152519 1.2627e-05
10:112056516 C T 0.030160 1.5843e-05
10:112056940 A G 0.067021 -1.8610e-05
10:112061248 C G 1.057277 -3.8398e-05
10:112065455 G A 0.032196 -8.2383e-06
10:112069921 A G 0.033794 2.6301e-06
10:112072502 C T 0.399500 1.2021e-05
10:112076121 A C 0.027919 8.2847e-06
10:112077396 G A 0.142888 -2.0845e-05
10:112082903 A G 0.897482 -1.8820e-05
10:112087275 C T 0.160033 2.1228e-05
10:112090411 G A 0.087100 -8.7814e-06
10:112125188 C A 1.893001 1.3187e-06
10:112125572 A G 0.428503 2.7022e-06
10:112125785 G A 0.058807 -3.8694e-06
10:112132730 A G 0.326067 1.5702e-05
10:112134500 T C 0.178814 1.3024e-05
10:112135564 A G 0.061248 1.4868e-05
10:112142884 A G 0.025461 -3.6084e-06
10:112143204 C T 0.243937 8.7084e-06
10:112153257 T G 0.047145 5.1159e-06
10:112153468 A G 0.271122 1.3210e-05
10:112158780 A G 1.035569 3.9776e-05
10:112161232 G A 0.056226 5.8475e-06
10:112165686 C A 0.057260 -2.1149e-05
10:112166038 C T 0.129193 -5.4950e-06
10:112166205 G T 0.108216 -2.0954e-05
10:112169401 G A 0.287751 5.2903e-06
10:112170486 C G 0.242214 -2.0765e-05
10:112170656 T C 0.125453 -2.9216e-05
10:112171302 A G 0.028028 2.0987e-05
10:112172883 A G 0.270316 3.4050e-05
10:112173353 A G 0.043562 2.8915e-06
10:112175456 T C 0.028932 1.0974e-05
10:112176092 T C 1.485923 1.4407e-06
10:112183335 G A 1.032866 -2.5900e-05
10:112185596 A G 0.697066 -8.1385e-06
10:112186929 T C 0.035396 -1.8833e-05
10:112189601 T C 0.991534 -6.7530e-06
10:112191320 T C 0.075445 -2.9587e-05
10:112192112 G A 0.433481 -1.0880e-04
10:112194314 T C 0.025298 -1.2680e-05
10:112196353 A G 1.436170 -5.9953e-06
10:112197151 T C 0.046448 -1.2886e-05
10:112199866 C T 0.078434 5.7236e-06
10:112208500 G A 1.108352 -3.3759e-05
10:112215050 A G 0.098095 2.9650e-05
10:112221936 A G 0.035430 1.6058e-05
10:112222398 T C 0.120021 3.2768e-05
10:112231446 G A 0.542516 -3.4456e-05
10:112231939 T C 0.121034 -9.0053e-06
10:112235106 G A 0.501018 5.0257e-06
10:112241855 T C 0.022741 7.8394e-06
10:112242538 C T 0.349526 4.6203e-07
10:112262125 T C 1.311968 1.1869e-05
10:112264964 G C 0.145849 1.6298e-05
10:112269908 G C 0.030428 1.2397e-05
10:112277511 T C 0.048121 -6.3750e-06
10:112285307 G A 0.082833 1.6914e-05
10:112298557 G A 1.936811 8.9855e-06
10:112306925 A C 0.280686 -9.3874e-06
10:112313299 G A 1.770876 -2.6617e-05
10:112316769 T C 0.124179 1.7409e-05
10:112332760 G A 0.039904 6.0069e-06
10:112334299 C T 0.065426 1.3923e-05
10:112346194 T C 0.090153 1.5973e-05
10:112348078 C T 0.065572 -1.6117e-05
10:112349602 C T 0.155576 4.2523e-07
10:112351539 G A 0.020226 1.3452e-05
10:112356707 C T 1.711321 -3.6174e-06
10:112358132 T C 0.050586 1.2280e-05
10:112361665 C T 0.025754 -5.2741e-07
10:112365004 G A 0.449293 -6.3322e-05
10:112365413 G T 0.041889 1.0948e-06
10:112365594 C T 0.185685 -1.1402e-05
10:112366425 C T 0.127048 -7.9446e-06
10:112369708 C T 0.049603 -6.8592e-06
10:112370001 T C 0.026372 8.3755e-06
10:112378390 T C 0.038724 1.4896e-05
10:112379055 A C 0.660817 -1.8803e-05
10:112380481 A G 0.943991 -4.6841e-07
10:112384944 A G 0.070689 -1.5539e-05
10:112389210 G T 0.280686 1.0631e-05
10:112389743 G A 0.260389 -6.3435e-06
10:112397565 A C 0.059497 -7.9253e-06
10:112402800 A G 1.169352 -5.4169e-05
10:112405121 A G 0.303992 -1.0425e-06
10:112405304 T C 0.164014 5.4978e-06
10:112412100 A G 0.050790 -3.2091e-05
10:112445771 G A 0.070917 1.7327e-05
10:112450681 T C 0.400995 -2.6732e-06
10:112461191 T C 0.099360 1.1492e-05
10:112462011 A G 0.207155 -1.9786e-05
10:112475610 A G 0.052476 6.1523e-06
10:112479510 T C 0.996502 1.1084e-05
10:112480108 C G 0.108002 2.0245e-05
10:112484277 G A 1.283481 -2.8027e-06
10:112487152 T C 0.037983 1.1643e-05
10:112494595 A G 0.034794 -9.0554e-06
10:112495331 T C 0.172405 -3.5518e-05
10:112497788 G A 1.344929 -1.0361e-05
10:112498436 A G 0.292946 2.8223e-06
10:112508087 T C 0.031227 2.5323e-05
10:112515184 G A 0.046659 1.1842e-05
10:112515877 G A 1.666647 -4.0700e-05
10:112517536 T C 0.049032 -9.9359e-06
10:112517573 A G 0.798846 -7.6951e-06
10:112523574 C T 0.096473 3.1975e-05
10:112528629 C T 0.851737 9.2606e-05
10:112534809 G T 0.589339 9.6780e-05
10:112537267 T C 0.035042 1.5193e-05
10:112541676 C T 0.632251 -2.6994e-05
10:112542865 G A 1.015163 4.7221e-06
10:112543217 A G 1.601449 -2.1128e-06
10:112543862 G A 0.070132 -3.0535e-05
10:112549737 C T 0.269358 -2.7592e-05
10:112551209 A G 0.210779 2.4088e-05
10:112555378 A G 0.949496 -7.4506e-06
10:112557997 A G 0.241547 3.7512e-06
10:112558558 T C 0.032992 -1.2939e-05
10:112561856 T C 0.198706 -3.5452e-07
10:112561907 T C 0.049454 4.7166e-06
10:112562342 A G 1.397677 7.8526e-06
10:112562345 G A 0.054282 3.1476e-06
10:112562518 T G 0.031516 -5.1575e-06
10:112562802 G T 1.311845 -1.1820e-05
10:112563179 T C 0.672570 -5.5193e-06
10:112563268 T C 0.609585 -5.2813e-05
10:112567443 A G 0.053156 1.1947e-05
10:112571694 C G 0.875315 -7.0773e-06
10:112572856 G A 0.078733 1.0658e-05
10:112573308 A G 0.034892 -9.7510e-06
10:112575179 A G 0.048532 1.6193e-05
10:112576695 C T 1.720881 -5.9089e-06
10:112584088 T C 0.409390 -1.0481e-05
10:112585382 G A 0.038979 4.4778e-06
10:112587298 T C 0.063182 -6.9782e-06
10:112587774 G A 0.058593 -7.7530e-06
10:112588355 A G 0.950431 -2.3690e-06
10:112592550 T C 1.342675 8.4461e-06
10:112592740 T C 0.153563 -2.5051e-05
10:112592839 G T 0.115978 3.6485e-05
10:112593293 G A 0.031244 -3.8397e-06
10:112593907 G A 0.559516 -1.8045e-06
10:112595719 C G 1.733777 -1.1479e-05
10:112596122 C T 0.093461 -2.8767e-05
10:112596184 T C 0.043620 -9.3659e-06
10:112602267 A G 1.122978 6.5550e-05
10:112603026 G A 0.949638 3.1088e-05
10:112604028 G A 0.439937 1.7760e-05
10:112604226 T C 0.053207 -1.8605e-05
10:112611576 G A 1.829064 5.7667e-06
10:112626394 T C 0.106734 5.4552e-06
10:112631256 C T 0.063393 2.1849e-05
10:112638504 G T 0.041049 6.2769e-06
10:112645088 A G 0.093784 2.5526e-05
10:112650209 G A 0.128629 4.8048e-06
10:112659137 C A 0.071814 8.2395e-06
10:112662114 C G 0.305233 -3.2128e-07
10:112668253 C T 0.096436 1.9833e-05
10:112668381 G A 1.800420 -1.9249e-05
10:112692447 G A 0.041842 2.1109e-05
10:112698582 G A 1.369262 -3.0344e-05
10:112714497 A G 0.113302 1.6162e-06
10:112716671 G A 0.060456 -5.1354e-06
10:112717295 A C 0.301782 -1.1903e-05
10:112762467 G A 0.051885 -6.0101e-06
10:112763675 A G 0.051844 2.8335e-05
10:112763882 T G 0.045282 1.8218e-06
10:112765680 A G 1.885684 -4.0854e-06
10:112779690 A G 0.275807 9.4589e-06
10:112783713 A G 0.045799 -4.2738e-06
10:112801896 T G 1.408285 -2.8381e-05
10:112810526 C G 0.074986 -9.2621e-06
10:112811087 T C 0.054965 -1.4672e-05
10:112830922 C A 0.204550 1.3992e-05
10:112834632 C T 1.687577 -1.3983e-05
10:112848724 A C 0.054795 9.8632e-07
10:112854180 A G 0.097021 -1.1000e-05
10:112856213 A G 0.029198 1.6071e-05
10:112860526 G A 0.631551 1.3785e-05
10:112862029 C T 0.970207 7.2389e-07
10:112863484 T G 0.039095 -1.6488e-05
10:112863508 C A 0.049930 -1.2020e-05
10:112867219 C T 0.845012 2.8170e-05
10:112874207 G A 0.326179 -7.0209e-06
10:112876773 A G 0.029157 1.0754e-05
10:112877801 C G 0.207858 2.3994e-06
10:112881726 A G 0.106190 6.1941e-06
10:112886427 A G 0.037605 -5.0957e-06
10:112887951 T C 0.125504 8.0159e-06
10:112895851 G A 0.051688 8.6806e-06
10:112897855 A G 0.115162 -9.4066e-07
10:112901754 A G 0.055964 1.4831e-05
10:112904341 A G 0.189234 -1.1329e-05
10:112909105 A G 0.731951 -2.2852e-05
10:112919665 G A 0.348604 1.8388e-06
10:112923643 G A 0.089194 1.2917e-05
10:112923768 T C 0.070009 1.2654e-05
10:112926319 T C 0.022044 7.1447e-06
10:112934108 C T 0.220655 9.3515e-06
10:112941780 C T 0.297046 -5.2071e-06
10:112942807 C T 0.054088 9.3905e-06
10:112947633 T C 0.039020 1.0042e-05
10:112948082 G A 0.667385 -1.9304e-05
10:112948994 A G 1.622004 2.1539e-06
10:112955078 C A 0.277558 1.1940e-06
10:112961259 A G 0.056916 -6.3590e-06
10:112965089 G A 0.720752 -4.3280e-06
10:112968436 G A 0.099948 2.4425e-05
10:112977008 G A 0.105813 2.4750e-05
10:112991416 G A 0.147002 -1.7274e-05
10:112991635 C G 0.132916 3.7828e-05
10:112999860 A G 0.735409 -4.0493e-06
10:113003577 T G 0.179143 5.9985e-06
10:113007520 G T 0.064797 2.6287e-06
10:113010056 A G 0.555303 -1.1215e-05
10:113025344 C A 0.054996 -2.3151e-05
10:113033451 C T 0.026474 6.7068e-06
10:113033657 T C 0.078852 -4.4127e-06
10:113035084 C T 0.060282 -3.3731e-05
10:113038479 A G 0.068972 -3.9231e-06
10:113042093 G T 1.751194 -1.2370e-05
10:113048321 T C 0.279540 2.6835e-05
10:113048807 C T 0.145319 -1.6891e-05
10:113050963 T C 0.187633 1.9701e-05
10:113052172 C A 0.221600 -5.9909e-06
10:113053192 A G 1.977643 -1.1527e-06
10:113053676 G A 1.622817 1.6552e-05
10:113056144 T C 0.349818 -7.6585e-06
10:113067280 G A 1.770903 -2.2730e-06
10:113067860 A G 1.078417 -9.4729e-06
10:113068745 A G 1.608368 1.5773e-06
10:113079536 G A 1.836839 1.6103e-05
10:113083063 C T 0.074086 1.1057e-05
10:113094262 C T 0.409379 -2.8613e-06
10:113098759 G A 0.348931 1.2801e-05
10:113113791 A G 0.060139 -3.4732e-05
10:113116998 G T 1.069618 -8.4396e-06
10:113117650 C T 0.132341 2.4293e-05
10:113117823 G A 0.021575 1.8232e-05
10:113117827 G A 0.444170 -1.5289e-05
10:113124337 G C 0.147121 2.0600e-05
10:113125652 C G 0.094440 2.7346e-05
10:113127090 T C 0.823233 -1.7676e-06
10:113129539 T C 0.021630 -9.7254e-07
10:113133619 T G 0.033883 2.1279e-05
10:113138073 C T 0.160312 -9.7103e-06
10:113138102 T C 0.028875 -1.3864e-05
10:113138796 T C 0.073596 -4.5567e-06
10:113141518 T C 0.062706 9.0070e-06
10:113142015 T G 0.088130 1.6354e-05
10:113145087 A G 0.037616 1.6933e-06
10:113149229 T C 0.037843 2.6122e-06
10:113150260 G A 1.263507 -3.6665e-05
10:113151397 G A 0.211897 9.6205e-06
10:113157574 T G 0.038003 -5.5769e-06
10:113161986 G A 1.590029 3.5197e-05
10:113171138 G A 0.349770 -1.2450e-05
10:113176902 C T 0.294826 -1.3773e-05
10:113180495 C T 0.048053 -9.7577e-06
10:113188473 C T 0.868675 4.7660e-06
10:113195842 G A 1.177484 -7.5014e-06
10:113198652 G A 1.214634 -2.5132e-06
10:113232410 C T 1.598328 1.3247e-05
10:113232901 T C 0.071923 -3.7135e-05
10:113237530 C T 0.272377 -1.4482e-05
10:113245498 T C 0.039016 2.2158e-05
10:113246488 C G 0.041281 -2.1815e-06
10:113258322 G C 0.044293 5.2599e-06
10:113275435 T G 0.043902 -1.0631e-05
10:113279678 T G 0.499318 -1.2099e-05
10:113281043 A C 0.146628 9.3393e-06
10:113281132 A C 0.038350 9.5641e-07
10:113284330 C T 0.234214 -7.7844e-06
10:113284789 A G 0.047781 -1.4260e-05
10:113295922 G A 0.038003 1.0561e-05
10:113296543 G T 0.054506 -3.7861e-06
10:113306261 T C 0.045959 6.3114e-06
10:113308151 A G 0.062111 -4.3992e-06
10:113312430 A G 0.961317 7.2743e-06
10:113316046 A G 0.024659 1.6838e-08
10:113316815 C T 1.975140 -1.7037e-05
10:113331476 C G 0.413949 1.3990e-05
10:113341835 A G 0.427296 -2.0617e-05
10:113343291 G A 0.135986 1.8106e-05
10:113354675 A T 0.092213 4.7262e-06
10:113355499 A G 0.057617 -1.9035e-05
10:113356913 C A 0.054911 1.1817e-05
10:113358246 T C 0.777550 1.4231e-06
10:113359227 T G 0.303801 -4.7685e-06
10:113366932 A G 0.849918 -5.1565e-06
10:113390520 A G 0.037486 -5.8013e-06
10:113396576 G A 0.030853 5.4794e-06
10:113419447 G T 0.468060 -1.1571e-05
10:113444532 G T 0.513832 -9.1271e-06
10:113455945 C T 0.070305 -3.2936e-06
10:113463134 C T 0.141140 3.6892e-06
10:113467206 C T 0.146577 1.7771e-05
10:113488997 G T 0.080661 3.6685e-06
10:113496694 C T 0.093046 9.8319e-06
10:113501547 C A 0.500141 -9.7672e-06
10:113501672 G A 0.021490 6.6227e-07
10:113502165 T C 0.047356 -7.2387e-06
10:113502538 T C 0.081688 3.5065e-06
10:113504281 A G 0.054788 -1.0240e-05
10:113506305 G C 0.068700 6.8510e-07
10:113516454 T C 0.046710 -2.8421e-06
10:113517434 T A 0.021946 -2.9930e-06
10:113519624 C T 1.296070 -2.1379e-06
10:113522934 G A 1.881792 1.6793e-05
10:113524089 A G 0.042175 -2.0448e-05
10:113529438 C G 0.076897 -1.5416e-05
10:113533756 T C 0.030921 4.6548e-06
10:113537023 A G 0.029201 -1.5622e-05
10:113542959 A C 0.601466 1.1365e-05
10:113562727 T C 0.876770 1.1092e-05
10:113564630 C T 0.905539 1.4380e-05
10:113570936 C T 0.048600 2.5066e-05
10:113584779 A C 0.192012 3.7694e-05
10:113587013 G A 0.031544 -1.1045e-05
10:113594520 A G 0.060439 -1.4856e-05
10:113597199 C T 0.115788 -1.4549e-05
10:113604343 T C 0.037922 2.7614e-05
10:113616552 A C 0.060734 8.0498e-06
10:113616889 T C 0.071515 1.5155e-06
10:113627663 T C 0.099078 -3.4709e-06
10:113632500 A G 0.074657 -2.2075e-05
10:113645321 C T 0.031584 -1.2423e-05
10:113649500 A C 0.098778 -2.1177e-05
10:113656290 T C 0.215756 -2.4388e-05
10:113659481 T C 0.675446 1.6997e-05
10:113663540 A G 0.061003 -2.5449e-06
10:113667169 G A 0.076751 -1.5578e-06
10:113675738 C T 0.166489 -1.3840e-05
10:113676598 C A 0.914919 4.4113e-06
10:113686419 T C 0.038612 -8.8673e-06
10:113692082 T C 1.821479 -2.1095e-06
10:113715436 A G 0.055658 8.0836e-06
10:113728434 C T 1.029381 -3.5716e-06
10:113732801 G A 0.047468 -1.2553e-06
10:113735721 T C 0.043242 1.4169e-05
10:113735978 A G 0.064158 1.2401e-05
10:113743389 C A 0.327981 1.5330e-05
10:113747078 A G 0.034015 -9.6082e-06
10:113753866 A G 0.139196 -3.5498e-05
10:113754035 T C 0.319454 1.4910e-05
10:113754097 A G 0.094328 2.3603e-05
10:113754617 C T 0.199073 1.3464e-05
10:113767645 A T 0.102212 -2.2907e-05
10:113769725 T C 1.970432 -8.5390e-06
10:113774442 T C 0.413330 7.1714e-05
10:113774586 T C 0.124349 5.0562e-06
10:113775292 G A 0.038561 8.0187e-06
10:113783369 G T 0.155124 2.2802e-05
10:113786418 G A 0.087862 -1.2202e-05
10:113789058 T C 0.055023 1.7955e-05
10:113792103 G A 0.231691 -2.2401e-06
10:113797276 C T 0.044334 -2.7591e-06
10:113806381 T C 0.999714 2.0137e-05
10:113807698 C G 0.110178 3.3923e-06
10:113814561 T G 0.079920 -1.0104e-05
10:113819749 C A 0.158609 2.0982e-05
10:113828809 T C 0.066246 2.5429e-05
10:113834185 A G 0.348002 2.5251e-05
10:113847037 C T 1.964179 -2.7393e-05
10:113850019 T C 1.841279 -2.1943e-05
10:113850024 A G 1.943930 -3.6241e-05
10:113853740 T C 0.039169 -7.5919e-06
10:113857682 C G 0.136918 1.0901e-05
10:113858192 A C 0.234499 -6.4504e-06
10:113859407 C A 0.049712 1.5087e-06
10:113862535 T C 0.030673 -1.7192e-05
10:113870945 T C 0.031533 2.0918e-05
10:113872259 C A 0.168665 1.1398e-05
10:113872791 C T 0.182373 1.8265e-06
10:113875462 C T 0.191849 1.4649e-05
10:113877196 A G 0.034175 2.2240e-05
10:113878582 A G 0.072766 -9.7177e-06
10:113884429 C T 0.087338 6.0881e-06
10:113886025 A G 0.028127 -2.8420e-05
10:113888983 T G 0.179749 -8.6515e-07
10:113893491 A C 0.117753 -1.3852e-05
10:113893687 A G 0.108958 4.1859e-06
10:113894537 A G 0.027375 1.3368e-06
10:113895338 C T 0.053248 -6.9211e-06
10:113899998 C T 0.247191 -2.1883e-05
10:113903510 A G 0.730860 -1.0998e-06
10:113903557 A C 0.093210 -1.7436e-05
10:113905926 C G 0.140970 -3.5864e-05
10:113911683 T C 0.143643 3.6215e-05
10:113913222 C T 1.439930 -1.5039e-05
10:113921889 G A 0.983028 2.0707e-05
10:113921975 A G 0.220954 -1.2627e-05
10:113925940 T C 1.946419 -1.6103e-05
10:113926224 G A 0.028025 7.2340e-06
10:113926783 A G 0.053333 -1.6889e-05
10:113931433 A G 0.021647 -1.3796e-05
10:113932844 C A 0.107411 2.5929e-06
10:113938585 C T 0.076659 2.2399e-07
10:113939693 C T 0.090493 -1.5007e-05
10:113940329 C T 1.451813 -1.5249e-05
10:113945659 G A 1.221175 -4.0689e-06
10:113947141 T C 0.050579 -2.1486e-05
10:113949279 T C 0.043613 -1.1582e-05
10:113953966 T C 0.158136 -2.9754e-05
10:113954383 T A 1.064814 2.5463e-05
10:113955827 C T 0.129237 -1.9333e-05
10:113961760 C T 0.029068 -2.5854e-05
10:113962008 A G 0.043480 -1.1488e-05
10:113968750 A C 0.061928 1.9710e-05
10:113969079 G T 0.242251 4.2004e-06
10:113969522 C T 0.187147 -4.4004e-06
10:113977320 T C 0.043307 3.2285e-05
10:113977752 G T 0.152734 6.6095e-06
10:113981082 A G 0.059103 2.3004e-06
10:113981435 C T 0.295081 3.3807e-06
10:113982970 A C 0.083537 -1.3338e-05
10:113993061 C T 0.358953 1.5023e-05
10:113995845 C T 0.041597 -1.5269e-05
10:113996177 T C 0.038115 1.4118e-05
10:114009165 C A 0.123757 1.5647e-05
10:114022566 A G 0.375082 1.3289e-05
10:114028858 G A 0.020382 7.8964e-06
10:114036703 G T 0.242873 8.0132e-06
10:114036820 T C 0.116692 -8.0585e-06
10:114040470 C A 0.076421 3.4988e-06
10:114043371 C T 0.288281 1.6405e-06
10:114047263 T C 1.710155 -2.6439e-06
10:114048030 T C 0.640394 4.8160e-05
10:114050662 C T 0.076350 4.2175e-05
10:114052866 C T 0.117528 -1.4737e-05
10:114052917 C T 0.125103 5.5787e-06
10:114053870 T C 0.184906 1.4160e-05
10:114054572 A G 0.920223 3.3004e-05
10:114054601 G A 0.692068 3.0637e-05
10:114058359 T G 0.317244 9.3421e-06
10:114059303 T C 0.059456 3.2632e-05
10:114061979 A G 1.818269 -1.2645e-05
10:114068898 A G 0.171667 -2.2995e-06
10:114069898 T C 0.313331 5.8806e-06
10:114071348 G A 0.986241 1.1457e-05
10:114083272 C A 0.664951 4.3927e-06
10:114095345 G A 0.093645 -3.1087e-05
10:114103624 C A 0.994302 1.4278e-05
10:114109933 C T 0.075945 3.5449e-05
10:114111423 C T 0.047084 -1.6124e-05
10:114116838 T G 0.122094 3.0798e-06
10:114123272 T C 0.034280 3.3022e-06
10:114123960 T C 0.755301 1.3013e-05
10:114127110 C T 0.279761 1.0901e-05
10:114137667 G A 0.064875 -3.2045e-05
10:114139896 A G 1.794083 -1.0723e-05
10:114152936 G A 0.260182 1.9426e-05
10:114156741 T G 0.480864 -9.7027e-06
10:114159760 T C 1.036545 1.9761e-05
10:114171599 C T 0.317244 3.9488e-06
10:114173554 A G 0.233500 -1.4107e-05
10:114183848 A G 0.084441 5.1450e-05
10:114186224 G A 0.060150 1.8759e-05
10:114187787 C T 0.552267 -1.7130e-05
10:114190352 C G 0.240548 -5.3222e-06
10:114192285 A G 0.717509 1.3825e-05
10:114202526 G A 0.192988 6.7976e-06
10:114204030 T C 0.025958 -5.8184e-06
10:114205074 T C 0.024465 1.3996e-05
10:114211210 A C 1.060238 -3.6579e-05
10:114211457 G A 0.313158 1.3318e-05
10:114215769 C T 0.571180 1.6901e-05
10:114217254 A G 1.839515 -5.0116e-06
10:114219281 A G 0.224062 -6.9147e-06
10:114224639 T C 0.158367 2.3464e-05
10:114229034 C A 0.139892 -2.0111e-05
10:114232089 C T 0.186749 1.4520e-05
10:114238406 G A 1.405810 -6.0929e-05
10:114242505 A C 0.170267 -3.4045e-05
10:114246695 A G 0.141147 4.0453e-05
10:114251130 C T 0.113680 5.8607e-06
10:114258451 A G 0.323333 6.5466e-05
10:114266452 C T 0.110069 6.8738e-06
10:114277173 A G 0.197727 2.3695e-05
10:114279417 A G 0.271350 -9.3239e-05
10:114280189 G A 0.053863 3.9600e-05
10:114284114 A G 0.031907 -9.5925e-06
10:114285910 G A 0.059884 7.3119e-06
10:114286586 C T 0.037350 -1.3175e-05
10:114291297 A G 1.890543 1.3208e-05
10:114294683 A G 0.038187 6.3178e-06
10:114296407 T C 0.926302 -3.2800e-05
10:114299423 G T 0.058661 4.3292e-06
10:114300633 G A 0.021922 2.6584e-05
10:114300845 G A 0.058854 1.3318e-05
10:114302216 T C 0.329280 -1.9889e-04
10:114312090 C T 0.056753 -1.2426e-06
10:114314373 C T 0.044317 1.2636e-05
10:114324035 A G 0.110722 -7.4582e-07
10:114326563 G C 0.056750 -3.4211e-05
10:114334428 G A 0.035447 1.0373e-05
10:114338327 G T 0.051021 -1.4319e-05
10:114338922 G A 0.025879 -8.6578e-06
10:114341331 C A 0.103008 9.6653e-06
10:114342275 G A 0.179368 -3.5349e-05
10:114344288 G A 0.195718 -5.0378e-05
10:114347947 G A 0.267685 -1.2176e-05
10:114358806 T C 0.032835 2.5489e-05
10:114369434 G A 0.359096 2.9586e-05
10:114371105 T G 1.852288 -1.3109e-05
10:114372673 G A 0.073759 1.7978e-05
10:114379599 G A 1.537104 -3.2681e-05
10:114381359 T C 0.188099 -4.1051e-05
10:114381720 C A 1.091085 8.9502e-06
10:114382566 A G 0.210894 -3.3288e-05
10:114386739 T C 0.058899 1.9147e-05
10:114388316 G A 1.095780 6.7834e-06
10:114393576 G T 1.381263 -1.5795e-06
10:114394794 T C 0.651474 -1.2266e-05
10:114395255 G A 0.046421 2.3598e-06
10:114408903 T C 0.020654 -7.6527e-06
10:114413244 G A 0.031578 -2.1152e-05
10:114422399 T G 0.686145 -4.0745e-06
10:114426176 C T 0.025240 -1.8857e-06
10:114427978 A G 0.052602 -1.6101e-05
10:114433547 T C 0.069985 -2.1077e-06
10:114434984 A G 0.056100 -9.6358e-06
10:114439565 G A 0.272360 -1.2094e-05
10:114451782 C T 0.547222 -5.6166e-06
10:114469953 T C 0.028681 -3.8926e-06
10:114470504 G A 0.085121 -7.3739e-06
10:114473798 C G 0.119609 -6.4266e-06
10:114475189 G T 0.798499 4.9195e-05
10:114479262 T G 0.507492 -2.0206e-05
10:114483126 A G 0.030252 -2.4048e-05
10:114487823 T C 0.104755 4.6555e-06
10:114488065 A G 0.439798 -2.7508e-05
10:114493967 A C 0.135894 2.6147e-05
10:114498476 A G 0.049600 -8.5956e-06
10:114499271 C G 0.096062 -1.0981e-06
10:114503682 G A 0.062009 5.1479e-06
10:114509290 C T 0.100645 9.1248e-06
10:114515219 A G 0.143252 -1.3020e-05
10:114519462 G T 0.497091 -2.5882e-05
10:114524016 G A 0.043698 3.0315e-06
10:114528423 G A 0.213665 -1.5117e-05
10:114538190 A G 0.059796 1.0565e-05
10:114542058 A G 0.088752 4.0493e-06
10:114546666 T G 0.792526 4.1928e-06
10:114546921 T C 1.518269 -2.5087e-05
10:114551744 C T 0.076999 -6.9047e-05
10:114553222 G A 0.032115 -3.5529e-06
10:114557169 G C 0.045901 3.2680e-06
10:114557647 C T 1.697038 1.3384e-05
10:114557685 C A 0.116594 -1.3724e-06
10:114558887 C T 0.528768 -3.9158e-06
10:114570530 A G 0.033804 8.8863e-07
10:114573041 G A 0.708999 -4.8305e-05
10:114578875 T C 0.518796 -2.9568e-05
10:114578994 A G 0.895904 3.1369e-04
10:114591364 A G 0.656047 1.4483e-05
10:114592356 G A 0.048811 -1.3091e-05
10:114593006 A G 0.661449 2.9691e-05
10:114594481 A G 0.143717 -5.3514e-06
10:114595152 T G 0.046469 3.7469e-05
10:114595226 A C 0.217694 -2.5479e-05
10:114596655 C T 0.450483 2.8940e-05
10:114598245 G A 0.777250 -4.9251e-06
10:114599142 T C 0.022384 6.5656e-06
10:114604993 A G 0.044963 1.2684e-05
10:114606035 G A 1.481541 -2.3879e-05
10:114607025 G A 0.068336 -2.8577e-05
10:114609016 A G 0.532433 2.8593e-05
10:114610939 C T 0.039462 -1.4289e-05
10:114619539 C T 0.580744 3.5396e-05
10:114648198 A C 0.100750 -2.6397e-06
10:114649550 A G 0.037728 1.3611e-05
10:114655604 T C 0.030462 1.4227e-05
10:114665428 G C 1.723268 -5.6149e-05
10:114668045 A G 0.025699 8.5290e-06
10:114669019 T C 0.048995 -2.0527e-05
10:114670411 G A 0.594581 1.4482e-05
10:114671172 T C 0.347322 -2.6888e-05
10:114672131 T C 0.039095 -2.3862e-06
10:114682918 G A 0.045734 2.9358e-05
10:114687884 C T 0.549751 -3.1817e-05
10:114695932 C A 0.568811 -3.9207e-05
10:114704334 G C 0.077941 2.9953e-06
10:114711983 G A 1.064777 -2.4864e-05
10:114714917 A C 0.031486 -4.5507e-06
10:114715689 T C 0.530804 5.6228e-06
10:114715930 G A 0.501226 -5.3011e-05
10:114721774 G A 0.079274 -5.9190e-06
10:114726596 T C 0.031306 1.6822e-05
10:114729563 A C 0.414285 -6.6257e-06
10:114730797 G A 0.264482 -9.3831e-06
10:114732882 C T 0.930807 4.8871e-06
10:114736614 C T 0.560903 1.3452e-05
10:114737789 A G 0.132467 -6.8190e-06
10:114738909 G A 0.054305 -1.5812e-05
10:114740745 A G 1.250054 1.8346e-05
10:114746674 C T 0.067167 2.4849e-05
10:114749018 A G 0.121285 1.6695e-05
10:114749421 A G 0.138301 5.7899e-06
10:114752410 T C 0.052599 -2.7381e-05
10:114756041 T A 0.623221 4.0654e-06
10:114756459 A G 0.026604 -1.6310e-05
10:114758349 T C 0.579904 9.3580e-06
10:114759402 A G 0.042222 -5.9819e-06
10:114780081 A C 0.036667 9.9243e-06
10:114781297 C A 0.931419 1.6866e-05
10:114788815 C T 0.562963 -4.3858e-06
10:114790108 T C 0.184056 1.2143e-05
10:114793572 C T 0.063791 -4.3988e-06
10:114798986 T C 0.088875 3.1977e-05
10:114808902 T G 0.574220 -7.1643e-06
10:114809149 T C 0.041967 1.1066e-05
10:114812960 G A 0.046703 1.7901e-06
10:114815088 T C 0.032441 -2.2864e-05
10:114820191 C T 0.213587 -2.4078e-06
10:114820961 A G 0.921872 2.0611e-05
10:114824976 T C 1.786100 -5.9849e-06
10:114825813 G A 0.187215 -9.2185e-06
10:114829695 C T 1.887014 2.1563e-06
10:114830405 G A 0.088242 5.8761e-06
10:114834498 A G 1.275426 1.0130e-05
10:114836181 G A 0.084183 7.1331e-06
10:114840494 A G 0.555133 -1.9296e-05
10:114843290 G A 0.105785 6.0167e-06
10:114844784 G T 0.105891 -1.7784e-05
10:114847723 G A 0.306892 2.8721e-05
10:114853763 A G 0.036171 -5.9157e-06
10:114855032 A G 0.033186 -1.2594e-05
10:114859164 T G 1.370057 2.3764e-05
10:114859251 G A 1.611985 2.3706e-05
10:114859416 G C 0.570609 1.6169e-05
10:114865194 C T 0.278547 -3.0642e-05
10:114871594 G A 0.560250 -5.0969e-05
10:114872848 G A 0.067011 1.1524e-05
10:114873039 A G 0.166377 -5.1988e-06
10:114874373 C T 1.039261 -1.1749e-05
10:114887817 G A 0.126688 8.9924e-06
10:114888608 A G 0.653531 -4.9027e-07
10:114892067 A C 0.070104 -1.5160e-05
10:114893489 T C 0.039812 -5.9247e-06
10:114895295 C T 0.551247 3.4997e-05
10:114908055 A G 0.078437 -1.1475e-05
10:114909731 T C 0.322320 -1.6106e-06
10:114910412 C G 0.065657 -1.0564e-05
10:114911079 C T 1.679706 4.8529e-06
10:114914913 G T 0.430095 -7.2973e-06
10:114920321 T C 0.042005 3.8873e-06
10:114922690 T C 0.040230 8.5148e-06
10:114924428 T C 0.372464 1.6360e-05
10:114925369 A C 0.062594 2.6589e-05
10:114926455 C T 0.191872 2.1417e-05
10:114930952 C T 0.056199 -9.4986e-06
10:114941602 G C 0.031224 -9.3580e-06
10:114942869 A G 0.037595 1.1518e-05
10:114944878 A G 0.076329 -2.0756e-06
10:114949656 G T 0.074765 1.0221e-05
10:114958561 G A 0.059837 1.0928e-05
10:114977946 T C 0.192862 -9.3395e-06
10:114980405 C A 0.509049 3.8544e-05
10:114985042 A G 0.171293 -2.7137e-06
10:114987119 A G 0.089307 3.2643e-05
10:114987695 G A 1.869409 1.9494e-06
10:115004998 C A 0.136873 -1.5122e-05
10:115008416 G A 0.061061 -3.3294e-06
10:115010255 C T 0.106040 1.1143e-05
10:115015127 G C 0.142133 3.2374e-05
10:115018340 C T 0.618948 -1.2739e-05
10:115027731 A C 0.062040 -1.2159e-06
10:115034313 A G 0.843639 1.1589e-05
10:115042666 A G 0.068064 1.2504e-05
10:115043578 G A 0.080096 3.3219e-05
10:115049710 C A 0.512584 -2.5248e-05
10:115050456 A T 0.281080 -1.8716e-05
10:115051832 G A 0.485427 7.0692e-06
10:115057647 A G 0.045306 -5.3277e-06
10:115065229 T C 0.143571 3.5367e-05
10:115066879 C A 0.501239 -8.1784e-06
10:115070517 A G 0.146505 -4.0698e-06
10:115074974 G A 0.516470 -9.6687e-06
10:115079775 T C 0.034175 -3.3011e-06
10:115081185 G A 0.153121 -9.7240e-06
10:115088814 A G 1.796113 -5.0451e-06
10:115094809 A G 1.285072 2.5288e-05
10:115098892 T G 0.107349 -2.5863e-05
10:115101906 T C 0.089803 -2.1535e-05
10:115104824 G A 1.468951 1.6708e-05
10:115111078 A G 0.068398 -3.1688e-05
10:115119640 T C 0.310591 -9.9304e-06
10:115126141 A G 0.035389 1.2761e-05
10:115126530 C T 0.227322 5.8444e-06
10:115127937 A C 0.044619 6.3367e-06
10:115131210 G C 0.173870 2.8073e-05
10:115137990 T C 0.061731 7.5812e-06
10:115145558 C T 0.079940 1.7009e-05
10:115146436 G A 0.135493 8.0289e-06
10:115149732 G A 0.567577 1.1868e-05
10:115151134 C T 0.020093 1.0998e-05
10:115151884 A G 0.059341 5.4437e-06
10:115153192 A G 0.264068 -2.8868e-06
10:115153553 T C 0.083017 -3.1543e-07
10:115156226 T C 0.529267 -7.4260e-06
10:115165556 T G 0.109192 2.9652e-06
10:115166623 T C 0.048019 1.6424e-05
10:115169066 T G 0.036837 1.3134e-05
10:115169738 T C 0.136676 1.4902e-05
10:115170217 G A 0.274179 1.1488e-05
10:115172058 G A 0.108975 2.2265e-05
10:115186289 T C 1.881628 1.8398e-05
10:115187377 T C 0.093720 2.4209e-05
10:115188746 G T 0.190431 -4.1442e-05
10:115192407 A G 0.070771 1.1143e-05
10:115193340 C G 0.149545 -1.0538e-06
10:115211119 A G 0.039452 -9.0941e-06
10:115226726 C T 0.048536 1.2107e-05
10:115235114 C T 1.820469 4.3654e-05
10:115244596 A G 0.735290 5.8244e-06
10:115273244 T C 0.144180 -7.7249e-06
10:115281218 A G 1.815808 -1.1207e-05
10:115283253 A C 0.402729 -9.6322e-06
10:115303512 G A 1.510375 1.5557e-06
10:115313343 A C 0.621841 3.7519e-06
10:115315820 G A 0.281903 -1.5356e-06
10:115319711 C T 0.600483 -6.9875e-06
10:115323219 A G 0.059160 1.0485e-05
10:115325445 A C 0.456331 -1.2113e-05
10:115325867 C T 1.122914 1.7448e-05
10:115326413 C T 1.079831 2.1898e-05
10:115326939 A C 0.469274 -2.1228e-05
10:115327818 G A 0.773905 -2.9673e-06
10:115328860 C T 1.000394 -4.0582e-06
10:115328889 T C 0.035164 -2.6096e-06
10:115328950 C T 1.282335 -1.4851e-05
10:115331618 C A 1.677119 -3.3036e-05
10:115331665 G A 0.126620 2.0022e-05
10:115332240 C T 1.318084 -2.5525e-05
10:115333651 T C 0.024265 -2.4549e-06
10:115336758 C A 0.424152 -1.5089e-05
10:115340201 C T 0.029493 1.4304e-05
10:115340598 T C 0.833398 -4.7687e-05
10:115343057 C G 0.046938 6.9769e-06
10:115343700 A G 0.343936 -4.9745e-06
10:115345291 T C 0.203765 6.1575e-06
10:115348916 A G 0.232640 -1.3036e-05
10:115349933 C T 0.030252 -9.2303e-06
10:115350597 A G 0.686584 -8.8150e-06
10:115350800 C T 1.174710 -1.4580e-04
10:115352005 G A 0.240129 -1.4237e-05
10:115363881 T C 1.144472 -5.3553e-05
10:115369238 G A 0.161838 -1.5253e-05
10:115370274 C T 0.985323 -3.5928e-05
10:115371873 T G 0.544125 -8.5055e-05
10:115372156 A G 0.069271 -2.7790e-05
10:115372459 A G 0.055709 2.2029e-05
10:115373277 T C 0.471708 7.2883e-07
10:115375947 C T 0.195167 -2.9903e-05
10:115377290 C T 0.178368 7.6236e-06
10:115381747 A G 0.700170 1.0276e-05
10:115383652 A G 0.090326 1.7063e-05
10:115389366 A G 0.633622 7.4904e-06
10:115391612 A G 0.036538 9.5230e-06
10:115392919 A T 0.516311 4.0850e-05
10:115393929 A G 0.637671 -5.3103e-05
10:115393948 T C 0.223508 1.8950e-05
10:115394046 G A 0.078315 1.3606e-06
10:115405664 T C 1.273693 -3.3703e-05
10:115406173 A G 0.030527 1.4181e-05
10:115409840 T C 0.520849 3.0821e-05
10:115410234 C T 0.599868 -6.2725e-05
10:115412686 A G 1.789860 -2.8457e-06
10:115414510 A G 0.031204 -1.4567e-05
10:115422888 C T 0.298348 1.6879e-05
10:115424373 T C 0.214821 1.7803e-05
10:115425526 A G 0.034688 1.6959e-05
10:115438204 A C 0.447675 4.8616e-06
10:115452383 A G 0.234357 -2.0422e-04
10:115457264 G T 0.208916 3.2746e-06
10:115464132 A G 0.807077 2.4303e-05
10:115465619 C A 0.021143 -2.2998e-05
10:115469890 A G 0.218163 9.9071e-06
10:115470590 G A 0.123131 1.1570e-05
10:115478623 C A 0.207512 5.1532e-06
10:115481018 T C 0.525371 1.1073e-05
10:115484129 T C 0.087314 -2.8547e-05
10:115489167 A G 0.522781 5.8112e-06
10:115493027 G T 0.118052 -6.0771e-06
10:115497112 G A 1.953912 -6.5916e-06
10:115497318 C T 0.352657 5.4440e-05
10:115502169 G A 0.075813 -1.6681e-05
10:115502717 A G 0.372226 -1.4696e-05
10:115508878 G A 0.213607 9.4534e-06
10:115513361 G A 0.095848 1.2744e-05
10:115517683 G C 0.335515 5.1225e-05
10:115529576 A T 0.327872 4.7483e-05
10:115532291 C T 0.429700 -4.0592e-05
10:115535465 C T 0.168886 -1.5210e-05
10:115536266 C A 1.563232 2.9591e-06
10:115542607 A G 0.806125 -1.0381e-05
10:115545591 T C 0.371839 2.7065e-05
10:115547832 T C 0.702033 -9.8367e-06
10:115553092 C T 0.022476 -5.6297e-06
10:115557357 G A 0.131138 7.9636e-06
10:115557639 A G 0.021279 -9.8083e-06
10:115559598 C A 0.086304 -2.7777e-05
10:115565027 T C 0.264986 -4.4565e-05
10:115580679 G A 0.106265 1.1798e-05
10:115587010 T C 1.543237 -8.5554e-06
10:115589161 G A 0.391734 1.2577e-05
10:115590177 T G 0.258968 -2.4012e-05
10:115593179 T C 0.034280 -1.1491e-05
10:115594725 T C 0.054244 3.9605e-07
10:115601557 C A 0.240769 6.6065e-06
10:115607579 T G 0.162957 9.8584e-06
10:115609915 G C 1.536465 -1.1473e-05
10:115610004 A G 0.026709 5.8926e-07
10:115610816 T C 0.070964 -3.3540e-05
10:115631743 T C 1.534619 -1.0088e-05
10:115631769 T C 0.956649 -1.7637e-05
10:115635440 T G 0.061210 -1.5516e-05
10:115635709 A G 0.064981 1.5186e-05
10:115642716 T C 0.056828 1.1613e-05
10:115644040 A G 0.573955 6.2256e-06
10:115651253 A C 0.574577 6.1599e-06
10:115653013 T G 0.070998 9.1023e-07
10:115661165 A G 0.294010 -4.6494e-06
10:115667250 A G 0.036178 2.6791e-06
10:115679995 C T 0.991041 -5.2752e-05
10:115682781 A C 0.026410 -6.2443e-06
10:115684553 T C 1.563337 -1.7279e-05
10:115686084 A G 0.054013 -1.0418e-05
10:115689544 G C 0.028695 1.1544e-05
10:115695087 C A 0.498268 3.3755e-05
10:115697178 G A 1.172680 1.6279e-05
10:115703513 G A 0.512197 4.3842e-05
10:115704458 A C 0.086553 8.9464e-07
10:115711648 A G 0.168029 4.1056e-05
10:115712546 C T 0.080215 4.3927e-05
10:115713566 G A 1.534846 1.4379e-06
10:115726334 G A 0.067452 1.5965e-06
10:115734956 T C 0.083265 3.4544e-06
10:115736097 T C 1.257333 -2.9748e-06
10:115736743 T C 0.044313 -1.1447e-05
10:115737844 A G 0.056175 1.6423e-05
10:115739409 T C 0.114700 1.7050e-05
10:115744938 A G 0.144622 -1.1127e-05
10:115747085 A G 0.068717 -4.0525e-06
10:115756363 G A 1.923110 1.4218e-05
10:115762396 G A 0.148589 -1.1897e-05
10:115763315 G A 1.934468 2.6240e-06
10:115774356 C G 0.042974 6.5385e-06
10:115776887 G A 0.065566 2.7904e-05
10:115779327 T C 0.715336 -1.3620e-05
10:115781367 G T 1.060527 3.3974e-06
10:115781547 C T 1.444085 -9.3840e-06
10:115786611 T G 0.258135 -2.0419e-05
10:115788094 A G 0.257309 -1.7067e-05
10:115788772 G A 0.041882 1.5692e-05
10:115790006 A G 0.060823 1.4591e-05
10:115793646 T C 0.300694 1.5792e-05
10:115795716 A C 0.071056 3.1854e-06
10:115798092 G A 0.070257 -1.2422e-05
10:115800294 T C 0.166190 1.1942e-05
10:115810745 T C 0.103487 -2.0129e-05
10:115812331 T C 0.020804 2.0114e-05
10:115814392 T C 0.992687 1.1582e-05
10:115826386 T C 0.359735 -2.9482e-06
10:115832408 G A 0.506434 -1.9087e-06
10:115840882 C T 0.206536 2.8570e-06
10:115846302 G A 0.030326 -1.1936e-05
10:115850176 A G 0.741896 -1.9233e-05
10:115860929 G A 0.043358 1.3612e-05
10:115869279 C T 0.028375 -9.5392e-06
10:115879018 C T 0.054679 -7.6497e-06
10:115888068 C T 0.036915 -2.2317e-05
10:115894242 C T 0.369466 -4.6547e-06
10:115898874 C T 0.021276 -1.7401e-05
10:115899540 T C 0.163586 2.3537e-05
10:115899972 A G 0.439233 9.6949e-07
10:115902332 A G 0.102086 -3.8819e-06
10:115922208 T C 0.206152 7.0043e-06
10:115922492 T C 0.178494 2.0705e-05
10:115922774 A G 0.461692 3.4147e-06
10:115923327 C T 0.022755 -1.0644e-05
10:115942060 C T 0.028147 9.8131e-06
10:115946531 A G 0.078332 -1.4090e-05
10:115947264 A G 0.152346 -3.8542e-06
10:115949665 T G 0.021453 -5.1345e-06
10:115965449 T G 0.369935 -2.7998e-06
10:115965882 C T 0.020702 4.6970e-06
10:115974253 T C 0.062863 7.9520e-06
10:115987327 T C 0.042539 8.1387e-06
10:115987550 C G 0.198033 -1.9139e-06
10:115987931 C A 0.096031 -2.3612e-05
10:115988537 A G 0.107050 -8.3988e-06
10:115998389 G A 0.084608 5.5629e-06
10:116008464 A T 0.153237 -2.7921e-06
10:116008497 A G 0.472426 -3.0030e-06
10:116015339 A G 0.039499 2.0070e-06
10:116025183 G A 0.021551 -1.1201e-06
10:116025322 G A 0.796793 -7.5527e-07
10:116031663 T C 0.290386 -2.3726e-05
10:116032519 G A 0.880415 -1.7982e-05
10:116033724 G A 0.060003 1.6254e-05
10:116034874 T C 0.296747 -3.1932e-06
10:116036889 G A 0.072416 -2.4306e-06
10:116037443 G A 0.055506 -4.3771e-06
10:116045202 T C 0.037796 1.1353e-05
10:116045796 A G 0.029687 -1.5193e-05
10:116048203 C A 0.435096 -1.3451e-05
10:116049297 T C 0.023904 -1.4911e-06
10:116050008 G A 0.135568 1.2667e-05
10:116051017 A G 0.102858 1.1252e-05
10:116051762 A G 0.032805 1.1341e-05
10:116056981 A G 0.037344 -8.3714e-07
10:116057769 C T 1.688974 -2.4778e-05
10:116060387 C T 1.689008 -2.1703e-05
10:116060427 C G 0.046513 3.1778e-05
10:116061306 T G 0.118256 2.0033e-05
10:116064284 C T 0.035651 1.2669e-05
10:116064528 A G 0.032839 1.3681e-05
10:116067461 T C 0.040543 2.6260e-05
10:116069674 A G 1.706650 -2.6505e-05
10:116073557 C T 0.044255 -9.0160e-06
10:116073696 T C 1.594551 -3.4718e-07
10:116073801 C T 0.359157 5.6357e-06
10:116079016 T G 1.653626 3.0257e-06
10:116079145 A G 0.177835 6.9714e-06
10:116079182 T C 0.040900 -6.9348e-06
10:116079751 G T 1.507852 -7.4957e-06
10:116080648 T C 0.083149 -2.5598e-05
10:116082399 T C 0.028633 1.2018e-05
10:116098246 G A 0.046571 -7.5302e-06
10:116098572 C A 0.281978 -2.0903e-05
10:116100461 T C 0.021953 1.8636e-05
10:116101843 G A 1.585925 -3.2456e-06
10:116103165 C T 0.045163 -4.5792e-06
10:116104515 A C 0.203816 -5.6238e-05
10:116105241 A T 0.023653 4.2127e-06
10:116106412 T C 0.046081 1.4192e-05
10:116109658 C T 1.346524 -2.8619e-05
10:116111028 A G 0.987121 -2.0744e-05
10:116111214 C G 0.289311 -7.1376e-07
10:116112353 T C 0.028837 5.5264e-06
10:116112401 A G 1.965012 2.0338e-06
10:116113728 T C 1.284018 -1.2381e-05
10:116116613 C T 0.039836 9.9348e-06
10:116121175 G A 0.047917 7.3976e-06
10:116126107 A G 0.066266 1.6355e-05
10:116131117 A G 0.118620 -1.2539e-05
10:116131236 T C 0.074850 2.1905e-05
10:116131841 T C 0.262905 8.4130e-06
10:116132246 T C 1.095389 1.2762e-06
10:116133975 T C 0.029255 1.5804e-06
10:116139029 C T 1.418542 1.0393e-05
10:116143802 T A 1.925717 2.0914e-06
10:116144002 G T 0.039326 1.8392e-05
10:116144083 C T 0.131648 1.9743e-05
10:116147398 C T 0.804483 2.8136e-05
10:116148655 G A 0.097663 -1.9986e-06
10:116150161 T C 0.940931 -1.8007e-05
10:116151589 T C 0.046941 2.2135e-05
10:116152354 G A 1.092312 6.5299e-05
10:116154897 A G 0.059208 -1.3990e-05
10:116155850 C T 1.834204 1.5897e-05
10:116171805 T A 0.083534 2.5147e-06
10:116175435 G T 0.307307 -2.2438e-06
10:116175677 G A 0.825871 1.8573e-04
10:116177609 A G 0.141674 9.5707e-06
10:116180247 A G 1.874424 5.5317e-07
10:116185278 T C 0.036038 -7.3123e-07
10:116185507 T C 1.733151 -4.8020e-06
10:116186341 A G 1.567216 3.8808e-06
10:116190341 C T 0.092921 7.9687e-06
10:116192120 C T 0.313399 2.1540e-05
10:116202992 C T 0.020423 -4.3185e-06
10:116210984 C A 0.290477 -1.1666e-05
10:116218051 T C 0.541983 -5.7030e-05
10:116222749 A G 0.750541 -3.2468e-05
10:116239337 G A 0.085482 -4.6302e-06
10:116241513 T C 0.034603 -2.7502e-05
10:116246725 A G 0.928118 -5.2907e-05
10:116249580 A G 0.622994 -2.2584e-05
10:116252408 T C 0.270065 -2.6223e-05
10:116257905 A G 0.175611 -4.0003e-06
10:116260188 T C 0.389756 -9.0418e-06
10:116262076 T C 0.050763 1.2811e-05
10:116267649 C T 0.071284 5.9247e-06
10:116270965 G A 0.034668 -2.4652e-05
10:116273161 T C 0.042552 -1.3600e-05
10:116277287 A G 0.089874 6.8930e-06
10:116277525 G A 1.875968 1.6872e-06
10:116282201 A G 0.071787 1.0812e-05
10:116282947 T G 0.075765 -2.5582e-06
10:116283756 T G 1.032958 7.4039e-07
10:116300073 C T 0.050290 1.3242e-05
10:116307340 G C 0.113211 -3.0996e-06
10:116307504 G A 1.450663 -4.0213e-06
10:116308771 T C 0.421972 -4.2776e-06
10:116313876 T C 0.040458 -8.3407e-06
10:116321830 T C 0.080793 -4.0297e-06
10:116323720 G A 1.008272 -4.9942e-06
10:116325202 G A 0.371638 1.2989e-06
10:116327015 A C 1.873418 -1.1482e-05
10:116327550 C T 1.019365 6.8237e-07
10:116330728 C T 0.034546 -2.3586e-05
10:116332770 G A 1.387740 -3.0106e-06
10:116345504 A G 1.453819 2.4115e-06
10:116345574 A G 0.038962 -1.0838e-06
10:116353274 G A 0.099135 -2.0413e-06
10:116361840 G A 0.446319 6.3775e-06
10:116362500 G A 1.900467 7.7675e-06
10:116364424 A G 1.463379 -1.0100e-05
10:116364849 A G 1.262595 -1.6495e-05
10:116365316 T C 1.798601 2.3938e-05
10:116371339 T C 0.069088 -1.9640e-06
10:116380956 T C 0.024373 2.2882e-05
10:116381748 A G 0.053870 -1.0058e-06
10:116384509 G A 0.023078 -1.6343e-06
10:116387553 G A 0.075133 1.9521e-05
10:116388343 C T 0.219520 1.4490e-05
10:116388811 G A 0.043579 -1.4625e-05
10:116394732 T C 0.044983 -5.9058e-06
10:116394843 T G 0.053527 7.1394e-06
10:116406390 T C 0.998069 -2.3261e-05
10:116408438 T G 0.020470 6.2865e-06
10:116412500 G A 0.146726 -3.6828e-06
10:116430566 C T 1.042005 -9.3574e-06
10:116431417 T C 0.058841 -3.1558e-06
10:116461422 G A 0.242890 -2.8311e-05
10:116467835 C T 0.136625 -9.1594e-06
10:116479252 C T 0.060792 -1.3754e-05
10:116488077 C T 0.082435 4.2634e-05
10:116488645 C T 0.038772 -2.0697e-05
10:116494802 C T 0.159438 -5.1568e-06
10:116497372 G A 0.071015 -2.0737e-05
10:116507307 A G 1.812520 -3.6727e-05
10:116514319 G A 0.026787 4.7695e-06
10:116524183 A G 0.098676 -7.6835e-06
10:116526571 T C 0.963092 -9.5969e-07
10:116530140 C T 1.454883 -3.8900e-05
10:116531580 A C 0.157289 -5.0934e-06
10:116538726 A G 0.059888 -7.9844e-06
10:116539401 G T 0.101498 1.4850e-05
10:116554046 G A 0.036772 3.1557e-05
10:116557080 G T 1.297617 -3.0768e-05
10:116561302 T A 0.043004 -5.1709e-06
10:116561387 C T 0.231293 -2.0970e-05
10:116565387 G A 1.194874 -1.9204e-05
10:116574690 G T 0.094440 -2.4948e-05
10:116576056 C T 0.049246 -1.8755e-05
10:116576645 T C 0.032196 -5.8491e-06
10:116583614 A G 0.197231 -2.5892e-05
10:116586171 A G 0.024163 -2.0479e-05
10:116606721 T C 0.035732 7.9653e-07
10:116636721 G A 0.812418 -3.9663e-06
10:116642115 T C 0.094059 1.1000e-05
10:116642841 C A 0.066786 1.3447e-05
10:116649715 C A 0.828799 -7.7290e-06
10:116659253 G A 1.129074 -3.4399e-05
10:116666322 C T 0.248734 -4.2346e-05
10:116666720 T C 0.039992 1.1692e-05
10:116676872 A G 0.260641 -1.5329e-05
10:116694631 T C 0.826194 -8.9004e-06
10:116702425 C A 0.073922 -3.0472e-06
10:116712329 C T 0.997967 -1.5823e-05
10:116719498 C T 0.052534 -4.9777e-06
10:116719543 A G 0.928393 -8.5220e-06
10:116720770 C T 0.059646 9.9205e-06
10:116723899 A C 0.025359 9.7499e-06
10:116732120 C T 0.035239 9.8375e-07
10:116745558 A T 0.799281 -1.2945e-05
10:116750195 G A 0.079869 -1.1996e-05
10:116751010 T C 0.622932 -9.2575e-06
10:116752219 G T 0.033135 7.1555e-06
10:116754159 A C 0.021691 2.2900e-06
10:116759243 C T 0.050137 4.9805e-06
10:116761573 G T 0.027698 1.9020e-05
10:116770810 G T 0.055900 -7.3854e-06
10:116776240 A C 0.027396 -1.4384e-05
10:116784969 G A 0.044483 -2.9316e-05
10:116807762 C G 0.034396 -1.0550e-05
10:116815448 A G 0.326839 -2.0814e-05
10:116818728 G A 0.056284 -2.2193e-05
10:116819566 G A 0.067106 -1.3389e-07
10:116822061 G T 0.023982 -2.4422e-05
10:116825666 A G 0.598063 1.3842e-05
10:116853692 A G 0.048254 6.8218e-06
10:116869924 G A 1.345735 1.7486e-05
10:116884819 G A 0.613760 -7.6942e-06
10:116900690 G T 0.021025 3.5895e-06
10:116922609 A G 0.050763 -1.6062e-05
10:116923608 A G 0.035100 -3.3474e-06
10:116945524 G A 0.103355 4.2762e-05
10:116972993 A G 0.786032 9.0922e-06
10:116980984 G C 0.037908 -7.9734e-06
10:116989734 C A 0.038870 6.3770e-06
10:116990912 C T 0.083605 -8.4342e-06
10:117040349 T C 0.028688 -1.8638e-05
10:117047658 A G 0.036623 1.6562e-06
10:117074623 C A 0.044337 6.0331e-06
10:117075175 A G 1.930756 1.1820e-05
10:117145378 A G 0.051368 -1.4623e-05
10:117151119 C A 0.679380 -2.0533e-05
10:117152832 C T 0.041522 -2.4451e-06
10:117157237 A G 0.069050 -2.9689e-06
10:117164006 A G 0.166394 1.4974e-05
10:117178916 G A 0.107441 -7.6467e-06
10:117183600 A C 0.037534 7.1622e-06
10:117200976 C T 0.617503 -2.3206e-05
10:117202094 G A 0.038605 -1.3635e-05
10:117227978 A G 0.464195 -1.3343e-05
10:117229836 G T 0.045921 1.9762e-06
10:117233094 T C 0.035678 1.8069e-05
10:117238522 G A 0.074796 -1.6233e-05
10:117255135 A G 0.046812 -8.8697e-06
10:117265329 T C 1.937501 -1.2914e-05
10:117271895 G A 0.946395 2.1845e-05
10:117276288 G A 0.035311 -2.1968e-06
10:117278891 T C 0.178195 2.3360e-05
10:117296399 G T 0.048199 9.1508e-06
10:117300527 G A 0.043188 -3.5435e-06
10:117302717 C A 0.518102 -1.1640e-05
10:117316945 T G 0.028242 -1.3298e-05
10:117320520 A G 0.459272 -1.5436e-05
10:117348066 A G 0.544444 -3.6840e-06
10:117349838 C A 1.004141 -1.6034e-05
10:117360769 G A 0.041563 -8.7066e-06
10:117363877 T C 0.986170 1.6351e-05
10:117373908 G T 0.047353 -6.4425e-06
10:117390995 G T 1.522226 -2.8231e-05
10:117394358 G A 0.027488 -5.7079e-06
10:117395362 T G 0.078009 3.6338e-06
10:117408158 G A 0.479749 -1.3180e-05
10:117409317 G A 0.049984 -8.9323e-06
10:117419523 A G 0.044946 -9.8205e-06
10:117431664 G A 0.136108 4.0837e-05
10:117433657 G A 0.677503 -3.6027e-05
10:117438557 G A 0.036868 -6.6740e-06
10:117439034 G A 0.585082 -1.1656e-05
10:117458478 G A 0.068819 1.3279e-05
10:117470138 A G 0.426861 -9.0743e-06
10:117470362 T G 0.769995 -4.9041e-05
10:117476033 C T 0.050083 -2.3151e-05
10:117496460 G A 0.046265 -4.6735e-05
10:117501139 G A 0.046618 -1.5704e-05
10:117512588 G T 1.052714 -2.3835e-05
10:117512621 G T 0.100931 -5.8978e-07
10:117521236 T C 0.073525 -2.0020e-05
10:117532430 A G 0.327202 -1.3280e-05
10:117532611 A G 0.048206 -4.6692e-06
10:117533055 A G 0.022769 -3.2859e-07
10:117537714 A G 0.057263 -1.2089e-05
10:117538160 G A 0.068789 1.0914e-05
10:117542884 A G 0.062390 2.4170e-06
10:117543550 T G 0.520176 1.7987e-06
10:117543703 A C 1.036708 -1.6261e-05
10:117568645 G A 0.423812 1.0738e-05
10:117580267 C A 0.038078 1.1515e-05
10:117587205 A C 0.138332 1.7667e-05
10:117596813 T C 0.194963 9.4074e-06
10:117606598 T G 0.020076 7.8343e-06
10:117613738 T C 0.045102 1.3816e-05
10:117613782 A G 0.034518 -2.4306e-05
10:117622618 A G 0.435269 2.2134e-06
10:117622735 C A 0.060204 -6.8084e-06
10:117630049 A C 0.034233 1.0382e-06
10:117630771 T C 0.028089 2.4379e-08
10:117634218 A C 0.020909 -3.1347e-06
10:117641127 G A 0.096565 -6.3040e-07
10:117641577 G C 1.197611 -7.5446e-06
10:117642226 G T 0.022153 -1.0039e-05
10:117643045 A G 0.075646 1.4952e-05
10:117650144 C T 0.028960 -3.9809e-06
10:117651081 T C 1.517120 -1.9685e-05
10:117652543 G A 0.058205 2.0433e-07
10:117655028 A C 0.211850 2.0566e-05
10:117671738 T G 0.072352 -1.6701e-05
10:117675823 A G 0.022408 -5.2641e-06
10:117680523 T C 1.593215 -1.8946e-05
10:117697088 T C 0.075092 -2.1830e-05
10:117703891 A G 0.055183 2.7642e-05
10:117705146 C T 0.182451 2.4920e-05
10:117708803 A G 0.355309 4.4373e-06
10:117708868 A G 1.021827 2.5606e-07
10:117714763 A G 0.023500 -3.7136e-06
10:117717409 C T 1.164041 -8.1483e-06
10:117725755 T C 0.746547 -2.5587e-06
10:117727166 T C 0.434103 2.1296e-05
10:117731959 A G 1.208188 3.3319e-05
10:117736640 A C 1.797955 2.5768e-05
10:117737634 A G 0.053370 -1.6534e-05
10:117741964 A G 0.064529 -3.4357e-06
10:117744253 G T 0.056379 -1.5807e-05
10:117752333 C A 0.115288 1.5174e-05
10:117753912 A G 1.711437 1.7592e-05
10:117759425 T G 0.070744 5.2280e-06
10:117760316 A G 0.102202 -1.2663e-05
10:117765200 C A 0.049447 6.5261e-06
10:117772813 C T 0.043416 -8.8462e-06
10:117776713 T G 0.099088 3.7684e-05
10:117789093 C T 1.487688 -7.6291e-07
10:117800522 C G 0.040934 5.9607e-06
10:117803374 A G 0.025879 -1.6579e-06
10:117805678 A C 0.024904 -4.5556e-06
10:117809866 C T 0.312563 1.5685e-06
10:117813633 T C 0.348849 1.9476e-06
10:117822963 C G 0.554582 -4.6317e-06
10:117823204 C T 0.132678 -4.1097e-06
10:117826191 T A 0.404749 -1.6987e-07
10:117840401 C A 0.165894 -6.2444e-06
10:117842342 T G 0.264931 6.5319e-06
10:117843015 C T 0.215042 -7.3093e-06
10:117843954 T C 0.159877 2.9943e-06
10:117844216 G A 0.589890 3.9191e-06
10:117844511 G A 0.081048 6.7648e-06
10:117848741 T C 1.126677 2.6905e-05
10:117849353 C T 0.171453 1.3744e-05
10:117849634 A C 1.890607 7.0616e-05
10:117849785 C A 0.027991 8.4516e-06
10:117851941 G A 0.172687 1.3421e-05
10:117854524 A C 1.946256 9.1533e-06
10:117855229 A G 0.033441 8.0827e-06
10:117855654 G A 1.344575 2.8483e-06
10:117856145 T C 0.212401 -7.1699e-06
10:117858547 G A 0.155001 -2.5403e-05
10:117860851 C T 0.354581 9.5726e-06
10:117864680 G A 1.195160 -3.1787e-05
10:117866641 C T 0.349087 2.4888e-05
10:117867557 T G 0.023024 -1.0811e-05
10:117868482 G C 0.061999 3.4113e-06
10:117871748 T C 0.025934 9.3614e-07
10:117873475 A G 0.330969 -1.6476e-05
10:117877312 A G 0.037663 -2.8898e-06
10:117883196 C T 1.128918 -1.5454e-06
10:117886170 A C 0.464749 2.6199e-05
10:117893593 T G 0.040308 -1.9805e-06
10:117894879 T C 0.093862 -1.4879e-05
10:117896929 C T 1.182754 1.7430e-05
10:117901791 T C 0.404650 -4.4741e-05
10:117902783 C T 0.052242 -4.1831e-06
10:117906221 C A 1.946596 -1.2644e-05
10:117913526 G A 0.062006 1.7111e-05
10:117916134 T C 1.658189 3.5868e-06
10:117918067 T C 0.444255 -2.3401e-05
10:117918311 C T 0.727769 -2.1358e-05
10:117924062 C T 0.831539 -1.7088e-05
10:117924073 T C 0.051925 -4.3153e-06
10:117924640 A G 0.030017 -2.1369e-06
10:117929694 T C 0.043654 -8.0371e-06
10:117930843 G A 0.037296 1.2218e-05
10:117937447 C T 0.115254 3.4617e-06
10:117940144 C T 1.886844 -6.0282e-06
10:117942507 G A 0.066392 8.5912e-07
10:117942956 A G 0.050185 2.6827e-05
10:117944736 C T 0.037469 3.4323e-06
10:117945286 T C 0.052415 2.6007e-05
10:117946908 A G 0.039441 3.5128e-06
10:117947496 C G 0.049117 2.8810e-06
10:117949460 A G 0.329643 -2.0866e-05
10:117951907 C T 0.035430 6.6762e-06
10:117954101 A G 1.174605 2.8177e-05
10:117955124 G A 1.884277 4.7499e-06
10:117967736 G A 0.024319 2.4516e-05
10:117974612 G C 0.024156 1.8671e-06
10:117974702 G A 0.602000 -3.1468e-05
10:117976739 G A 0.460190 2.1031e-06
10:117977947 T C 0.047689 3.3573e-06
10:117978813 A G 0.038663 3.4629e-06
10:117982741 C T 0.926635 2.0291e-05
10:117984288 C T 0.641237 2.7477e-05
10:117986009 T G 0.479168 2.0598e-05
10:117989204 C A 0.078631 2.0045e-05
10:117990462 A G 0.049821 6.7551e-06
10:117994057 T C 0.233714 5.3530e-06
10:117997871 C T 0.258346 -3.7439e-05
10:118000087 G A 0.300374 -2.6083e-05
10:118000519 T C 0.985177 2.6359e-05
10:118000945 T C 0.412987 -2.7230e-05
10:118006906 G A 0.081946 6.7353e-06
10:118008806 A G 0.072950 -3.6949e-06
10:118009486 C T 0.022466 2.6904e-05
10:118009806 A G 0.717689 2.6417e-05
10:118009912 G A 0.045530 2.0979e-06
10:118016372 A G 0.066399 -7.6033e-06
10:118018342 C T 0.057715 -1.0421e-05
10:118023891 T C 0.478481 -3.4009e-07
10:118028614 C T 0.147515 -2.6670e-05
10:118030415 T A 0.067116 -1.0359e-05
10:118038412 G A 0.094892 4.2068e-06
10:118043791 A C 0.063074 2.5304e-05
10:118047768 T C 0.029252 4.2039e-05
10:118053152 C T 1.228832 2.0283e-05
10:118056285 G T 0.166707 -2.4967e-05
10:118065042 C T 0.057576 -1.3793e-06
10:118069445 T G 0.032611 -7.2942e-06
10:118078755 G A 1.429782 1.2396e-05
10:118086621 G A 0.901789 1.2338e-05
10:118088567 T C 0.046935 3.0786e-06
10:118089335 G A 0.034896 4.6587e-06
10:118098200 C T 0.024169 -4.6438e-06
10:118100550 A G 0.420752 7.6981e-06
10:118118706 G A 0.063981 1.3353e-05
10:118119454 T C 0.064311 -1.2487e-06
10:118121282 T G 0.070060 -7.2992e-06
10:118125717 G A 0.227866 -1.3937e-05
10:118127972 T C 0.022068 -2.2759e-06
10:118129299 C T 0.143507 -9.4459e-06
10:118131587 A G 1.979258 -1.5561e-05
10:118141212 A G 0.234540 -5.1108e-06
10:118150059 G A 0.054598 -1.1954e-05
10:118156983 C T 0.523926 -2.5166e-05
10:118169691 A G 0.037017 1.4785e-05
10:118173774 G A 0.057715 7.1939e-06
10:118173800 T C 0.067517 -1.3882e-05
10:118175822 T C 0.037544 1.1229e-05
10:118176663 T C 1.821982 3.6418e-06
10:118182263 C G 0.024299 5.1815e-07
10:118187444 A C 0.060445 1.1724e-05
10:118189337 A G 0.095304 1.9434e-05
10:118194657 C T 0.176883 -4.7622e-06
10:118201081 A G 0.054761 1.4921e-05
10:118207069 T G 1.946664 8.5040e-07
10:118211249 C T 0.044289 1.0001e-05
10:118216280 T C 0.063978 -2.5346e-07
10:118223803 G A 0.122621 1.4316e-06
10:118224593 A G 0.119266 1.6573e-05
10:118228763 C T 0.116719 4.7665e-06
10:118235021 C T 0.043171 -1.4156e-05
10:118235044 C G 0.300857 -2.3424e-05
10:118240011 T C 0.228223 -1.2041e-05
10:118249085 G T 0.035980 -1.2915e-05
10:118266278 A G 1.870079 1.8184e-06
10:118266391 G A 0.027015 3.2648e-05
10:118270408 A C 0.042865 1.1028e-07
10:118271491 G A 0.039445 1.0787e-05
10:118272371 G A 1.855868 1.3600e-05
10:118281215 A G 0.129292 -9.3677e-07
10:118287985 A G 1.973828 2.0657e-05
10:118292155 C T 0.107081 3.8302e-06
10:118302244 G A 0.175523 -9.7684e-06
10:118304265 A G 0.021395 -1.8006e-06
10:118326174 C T 1.837743 -2.3377e-06
10:118333277 A G 0.063716 1.7779e-05
10:118343564 G A 0.039152 3.4979e-06
10:118350394 C A 0.161165 -6.4289e-06
10:118350874 A C 0.073100 -1.0976e-05
10:118350949 G A 0.107734 -1.5664e-05
10:118351414 G A 0.057535 -2.6481e-05
10:118354973 G A 0.057457 -1.5308e-05
10:118355695 T A 1.034654 2.4128e-05
10:118356073 G C 0.053034 5.4893e-06
10:118356913 T G 0.158483 3.7582e-06
10:118359548 C T 1.282263 -1.4893e-05
10:118359989 C A 0.141538 1.4772e-05
10:118360899 A G 0.409668 -1.9283e-05
10:118361370 G A 0.571150 -3.4142e-06
10:118364967 C G 0.128751 7.5902e-07
10:118368606 C T 0.383024 8.3531e-06
10:118368884 C G 0.315143 -8.0765e-07
10:118368960 C T 0.283919 -1.5249e-05
10:118372113 C T 1.290328 -1.8742e-05
10:118373990 G A 0.375772 9.0469e-06
10:118375486 C A 0.040903 -9.5955e-08
10:118378323 A G 0.065572 3.0944e-05
10:118381945 C T 0.829672 -1.4232e-05
10:118383557 C G 0.033900 -4.0746e-06
10:118383950 C T 0.020416 -9.9032e-06
10:118385843 A C 0.396803 4.7269e-06
10:118385931 T C 0.031969 -3.9648e-05
10:118387282 G A 0.666991 -5.6787e-06
10:118389209 G A 0.209409 8.3638e-07
10:118389973 C T 0.031574 1.9772e-05
10:118392401 C T 0.268746 -8.7364e-06
10:118396796 C T 0.044782 -1.2140e-05
10:118397894 G A 1.039618 -1.3613e-05
10:118397971 G A 0.826320 -1.4774e-05
10:118404884 A G 0.580992 4.9861e-07
10:118414855 C A 1.136727 -5.9116e-06
10:118415849 C A 0.022517 6.0928e-06
10:118416080 A G 0.132760 1.0178e-05
10:118419231 T C 0.989484 2.1728e-05
10:118421376 T C 0.987417 1.1898e-05
10:118422794 G A 0.047169 -1.2115e-06
10:118424216 A G 0.101665 -2.1421e-05
10:118429123 C T 0.558672 -1.0904e-05
10:118434045 G A 0.102426 -8.9053e-07
10:118436068 T G 1.374681 5.3009e-06
10:118439206 C T 0.042209 1.1503e-07
10:118442523 G T 0.049923 -7.6705e-06
10:118443609 G T 0.070924 -2.0034e-06
10:118447663 A G 0.954228 -1.7763e-05
10:118450490 C T 0.038357 -5.4336e-06
10:118456282 G A 0.985942 -1.2625e-05
10:118457913 C T 0.067884 8.5876e-06
10:118458841 C G 0.039693 1.6365e-05
10:118459571 T C 0.565516 -2.9087e-05
10:118470942 C T 1.270160 1.3965e-05
10:118481227 A G 0.062856 -2.9007e-05
10:118485201 T C 1.091020 3.4617e-05
10:118486260 A G 0.551778 2.6734e-05
10:118490062 A G 1.961738 -2.4501e-05
10:118490469 A G 0.042083 -3.6539e-05
10:118503710 T C 1.212989 1.0427e-05
10:118505676 T C 0.155419 -4.7602e-05
10:118508639 T C 0.112922 5.2763e-06
10:118512603 T C 0.033532 4.7411e-07
10:118512663 T C 0.077931 2.7570e-05
10:118516879 C T 1.697290 -3.7982e-05
10:118520457 T C 0.315062 2.0764e-05
10:118525392 C T 0.606182 -8.8437e-08
10:118527270 A G 0.043066 2.8958e-06
10:118528593 G A 0.479596 -6.5595e-05
10:118533423 T C 0.127531 2.6504e-05
10:118535436 T G 0.031139 -1.0255e-05
10:118535794 A G 0.035215 -2.2880e-06
10:118535844 A C 0.034940 2.5985e-05
10:118542571 T C 0.889108 8.4839e-05
10:118545265 G A 0.787871 -1.8075e-05
10:118549007 T C 1.555344 -1.3894e-05
10:118550831 T C 0.801535 -8.8475e-06
10:118554760 G A 1.867247 -9.6060e-06
10:118556904 C T 1.856565 -2.0753e-06
10:118575606 A G 0.977330 -5.3617e-06
10:118589813 T C 0.033128 2.6555e-05
10:118596756 C T 1.566179 -3.1990e-06
10:118601920 C T 0.087896 -3.3778e-06
10:118603786 G A 0.122190 5.4247e-06
10:118607297 C T 1.391405 1.8959e-06
10:118607868 C T 0.158133 -4.8495e-05
10:118611335 C T 0.115115 -8.5631e-06
10:118614554 T C 0.053098 -3.4636e-06
10:118619529 A G 1.461777 -5.4027e-06
10:118620459 C A 1.023153 -4.3777e-05
10:118621534 A G 0.064835 1.2505e-05
10:118625006 G A 0.022908 -1.2502e-05
10:118632963 C T 0.026641 1.7934e-05
10:118638176 C G 1.599491 -1.7597e-05
10:118641665 G A 0.206947 -3.9309e-05
10:118643243 G A 0.037969 6.2742e-07
10:118643859 C A 0.063427 1.2407e-05
10:118645834 A G 0.288767 8.6852e-06
10:118648043 A C 0.374667 4.3701e-05
10:118655064 G A 0.023241 -1.9830e-05
10:118667034 A G 0.028742 -3.6082e-06
10:118672857 G A 0.038401 2.6218e-06
10:118672895 C T 0.027603 -7.4228e-06
10:118677711 T C 0.064416 -4.1418e-06
10:118680326 T C 0.072681 1.8193e-05
10:118714782 A G 0.186970 2.2620e-05
10:118728567 C T 0.122468 -1.1194e-05
10:118740958 A G 0.097646 4.2295e-06
10:118759016 G A 0.101940 3.1178e-06
10:118762849 C T 0.030775 -7.4291e-06
10:118827560 A G 0.322256 3.7964e-05
10:118828827 A G 0.024370 1.3263e-05
10:118860369 G T 0.045605 -9.9065e-06
10:118860777 T G 0.023707 1.1295e-05
10:118869607 A C 1.650230 -4.3882e-05
10:118890965 A G 0.079804 5.5970e-07
10:118893231 G A 1.647092 -4.2844e-05
10:118901704 C T 0.841034 3.1375e-05
10:118902907 A C 0.056185 -1.0171e-05
10:118904709 A G 0.044963 -2.3102e-05
10:118906143 T G 1.140464 1.1689e-05
10:118908050 G A 1.250251 1.0624e-05
10:118908453 T C 0.061836 2.1604e-05
10:118914902 A G 0.073912 1.2676e-05
10:118928366 A C 0.045337 6.0513e-07
10:118929933 T C 1.771872 -1.7319e-05
10:118938950 G A 1.250526 3.3674e-05
10:118944828 T G 0.067146 3.3697e-05
10:118957027 G A 0.148161 5.7137e-06
10:118959276 A G 0.802409 -1.1268e-06
10:118960774 C T 0.020872 1.5443e-05
10:118961903 A G 0.202211 -6.1355e-06
10:118964875 C T 1.333322 2.2228e-05
10:118965210 T C 1.534343 2.1223e-05
10:118970779 T C 0.082418 -8.5533e-06
10:118973059 T C 0.050124 -1.3385e-05
10:118973145 A C 0.051575 -9.9949e-06
10:118974655 A G 0.090139 2.4709e-05
10:118974784 C T 1.850126 -5.1335e-08
10:118975285 G A 0.370740 -2.0318e-05
10:118977122 A G 1.415411 1.7138e-05
10:118978213 A G 0.082283 -2.4258e-06
10:118979967 A C 0.058797 -8.8259e-06
10:118980138 G A 1.867373 -7.5388e-06
10:118990782 A G 0.122434 -1.1099e-05
10:118994530 G A 1.526758 1.7914e-05
10:118996115 C A 0.520798 -2.5431e-05
10:119004079 C G 0.498934 -2.2286e-05
10:119006552 A G 0.039050 1.4168e-05
10:119013494 C T 0.053262 8.8147e-06
10:119014323 T C 0.023850 5.1175e-06
10:119018161 G T 0.023547 -1.3078e-05
10:119018679 A G 1.797530 -1.4852e-05
10:119019126 T C 1.661418 -6.3846e-06
10:119019658 G A 0.744119 -1.9855e-05
10:119024305 A G 0.036453 -1.6002e-05
10:119024502 T C 1.163997 3.8979e-05
10:119029515 T C 1.082670 5.2310e-05
10:119034164 T C 0.044514 2.0614e-05
10:119038759 A C 0.223270 -5.0622e-06
10:119043554 T C 0.100111 -5.8543e-07
10:119062108 C T 0.054142 -3.5040e-06
10:119068081 G T 0.662326 2.2009e-05
10:119068437 C T 0.174037 -1.6586e-05
10:119069215 G A 0.138091 -2.0775e-06
10:119069956 T G 0.086495 -7.0317e-06
10:119070780 C T 0.527493 -3.2973e-05
10:119072895 G A 0.100322 -4.9092e-05
10:119079129 T C 1.704685 7.7342e-06
10:119087774 T C 0.052031 8.9738e-06
10:119090671 T C 0.112721 -4.5064e-06
10:119091077 A G 0.034185 6.6300e-06
10:119095471 G T 0.083945 2.4490e-06
10:119108497 A G 0.025002 -2.9900e-06
10:119112749 C T 0.043678 -4.8092e-06
10:119124017 A G 0.813958 -4.1606e-05
10:119125301 A G 0.098989 -4.9489e-05
10:119126014 T C 0.083925 6.3076e-06
10:119133529 C G 0.299324 2.6199e-05
10:119134058 C T 0.289362 -1.0102e-05
10:119139856 C T 0.525463 -3.0912e-05
10:119143314 A G 0.093223 -2.9512e-05
10:119148513 T C 0.059847 8.5767e-06
10:119150515 C T 0.102807 -9.2953e-08
10:119157485 C A 0.679264 3.1109e-05
10:119157581 A G 0.063927 -1.4549e-05
10:119159095 A G 0.045133 2.0940e-05
10:119166581 C G 0.487752 -7.0226e-07
10:119166945 T C 0.566271 1.8382e-05
10:119169158 A G 0.038510 1.3900e-05
10:119170133 C T 0.107489 6.7419e-06
10:119170681 C T 1.040115 9.2336e-06
10:119172158 C A 1.827255 -3.3470e-06
10:119173582 C T 0.089633 -3.7095e-05
10:119177172 G A 0.022816 -3.8748e-06
10:119177625 G C 0.207654 1.5657e-05
10:119177967 A G 0.127337 1.8751e-05
10:119178574 T C 0.165918 -2.4597e-05
10:119180751 T C 0.169889 8.8911e-06
10:119181871 T G 1.152662 -4.8425e-06
10:119182183 A G 0.048764 3.3697e-06
10:119190684 A G 0.083683 3.0087e-06
10:119196250 A C 1.287860 3.3919e-05
10:119197921 A G 1.864531 8.4865e-06
10:119197977 C T 0.214155 1.3718e-05
10:119199967 G T 0.135561 -2.6555e-05
10:119201136 G A 0.858438 4.2837e-05
10:119204985 C T 0.651950 3.4726e-05
10:119206710 G A 0.063366 1.8444e-05
10:119210375 C T 0.044861 -1.0272e-06
10:119211641 G A 0.267930 -7.8948e-06
10:119221213 T C 0.063862 6.9799e-06
10:119225035 G A 0.183196 -2.2786e-05
10:119237481 G A 0.108648 -4.1002e-06
10:119237988 C T 0.827160 1.7503e-05
10:119239673 G A 0.062693 1.6535e-05
10:119243709 C T 1.353221 3.9552e-05
10:119245952 T C 0.250876 4.8130e-06
10:119246127 A C 0.260063 1.8078e-05
10:119247667 C A 0.568824 2.5065e-05
10:119250885 T C 0.177913 -2.8491e-05
10:119254218 T C 0.103695 -2.0752e-06
10:119258310 A C 0.104973 -5.9190e-06
10:119264941 G A 0.698211 6.6798e-06
10:119265444 C T 0.223797 -2.9421e-06
10:119266333 C A 0.207484 -1.1713e-05
10:119268054 G T 0.602670 -2.5842e-05
10:119290267 T C 0.027226 -1.0425e-05
10:119300582 T C 0.131478 -1.5429e-06
10:119318145 T C 0.092771 2.2810e-06
10:119319392 T C 1.240034 -3.7284e-06
10:119327321 T C 0.047278 -4.1387e-06
10:119327775 T C 0.099625 1.4822e-06
10:119327897 C T 1.843227 1.3689e-05
10:119332319 T C 0.257336 -2.3713e-05
10:119335532 T C 0.065484 -4.3442e-06
10:119340812 C T 0.043939 2.9886e-05
10:119344764 A G 0.104949 -1.4906e-05
10:119346552 C T 0.077091 -8.9061e-06
10:119348009 C A 0.254779 2.9265e-05
10:119348243 G A 1.133225 -4.4742e-06
10:119349634 G T 0.184498 1.6010e-05
10:119350112 T C 0.230205 2.0277e-05
10:119350865 G A 0.078482 2.0169e-06
10:119354421 C A 1.861546 4.0062e-06
10:119355131 A G 0.233061 1.1396e-05
10:119355731 G T 0.190886 -3.6132e-06
10:119361706 A G 0.545253 -1.4093e-05
10:119364472 A C 0.531977 -4.6565e-06
10:119364850 T G 0.630946 9.0477e-06
10:119372371 A G 0.088066 -2.7872e-05
10:119374214 A G 0.032805 -4.5094e-06
10:119379087 A G 1.090347 2.7003e-05
10:119379656 G A 1.446268 3.5360e-05
10:119381587 A G 1.454947 3.9651e-05
10:119384418 A G 0.471147 -3.1656e-05
10:119388528 C A 1.071141 2.0611e-05
10:119392654 C A 0.389548 -4.0086e-05
10:119394667 G C 1.208372 3.6266e-05
10:119407615 G A 1.630429 3.2222e-05
10:119413334 G T 0.068194 8.7673e-06
10:119416627 T C 0.087307 -9.4657e-06
10:119418104 A G 0.786886 1.0136e-05
10:119420722 G A 0.409804 -8.1877e-06
10:119425087 C T 0.409454 1.2509e-06
10:119425873 G A 0.756151 -5.1270e-06
10:119427083 T C 0.051925 5.0447e-07
10:119427687 T C 0.086056 -2.9987e-05
10:119428038 G A 0.026400 -3.6217e-06
10:119433496 G T 0.243720 1.9605e-05
10:119435167 C A 0.035766 -8.1462e-07
10:119437028 T C 0.542714 -4.1166e-06
10:119438439 A G 0.060371 9.0612e-06
10:119447247 C T 1.241931 4.7973e-06
10:119448647 A G 0.040451 9.8197e-06
10:119448988 G A 0.067741 -4.9853e-06
10:119452773 G A 0.035416 -4.2414e-06
10:119454079 T G 0.079029 -5.6176e-06
10:119460279 G T 0.079801 3.7414e-06
10:119460799 G A 0.199590 3.3155e-05
10:119462897 C T 0.292500 -5.5424e-06
10:119468305 C T 1.341985 1.3656e-05
10:119474466 T G 0.031187 2.3916e-05
10:119482303 A G 0.304230 -1.0510e-05
10:119488684 T C 0.080623 -4.0062e-06
10:119489074 T C 0.093346 1.4615e-05
10:119490038 C T 0.382922 3.0187e-05
10:119493705 A G 0.053564 4.4685e-05
10:119493806 G T 1.762036 3.0519e-06
10:119497151 C T 0.041036 7.7099e-07
10:119498160 T C 0.115380 1.2905e-05
10:119498165 A C 0.271551 1.6480e-05
10:119499090 G A 0.080321 -3.1336e-06
10:119499352 A C 0.106795 -9.3484e-06
10:119501414 C A 0.591195 9.6640e-06
10:119504805 G A 0.113809 1.9708e-06
10:119506365 G A 0.072294 -3.6250e-06
10:119508643 C A 0.438023 -1.2894e-05
10:119509897 T C 1.643845 2.1066e-05
10:119511194 T C 0.075561 -1.2916e-05
10:119513071 G A 0.048172 -1.5479e-07
10:119515446 T G 0.108471 -2.8911e-05
10:119519323 G A 0.024860 3.0867e-06
10:119519697 T G 0.037313 1.8007e-05
10:119521594 G A 0.075422 2.5552e-06
10:119522130 G A 0.076945 -1.1961e-05
10:119522856 G A 0.502990 -3.9416e-06
10:119522943 G A 0.732961 2.3214e-06
10:119522964 T C 1.084588 -6.8440e-07
10:119523035 G A 0.099999 -1.2585e-05
10:119523426 G A 0.024033 -8.8372e-06
10:119523717 G A 0.904625 -7.2105e-06
10:119523934 C T 0.076469 1.1207e-05
10:119524677 G A 1.979431 -4.1258e-06
10:119529777 G T 0.759112 1.8100e-05
10:119533041 C T 0.161475 6.6077e-06
10:119533757 C T 1.387563 -1.1081e-05
10:119537963 A G 0.090503 -9.5120e-06
10:119539404 C A 1.123023 -1.2584e-05
10:119542348 A C 0.061265 -8.2426e-06
10:119543377 A G 0.030969 4.3381e-06
10:119544385 C T 1.602792 1.7784e-05
10:119546994 C T 0.107496 1.2749e-05
10:119549235 A G 0.035576 -1.4865e-05
10:119551217 G A 0.031601 -1.7359e-05
10:119552607 A G 0.110396 -7.6195e-06
10:119555297 T G 0.043535 -3.5054e-05
10:119555336 T C 1.458578 9.8407e-06
10:119556155 T C 0.054499 -1.7246e-05
10:119558574 C T 0.335348 -1.4016e-05
10:119558876 C A 0.347462 2.1978e-05
10:119560485 A G 0.104116 9.1337e-06
10:119561277 C T 0.092156 1.2500e-05
10:119563015 G C 1.058742 6.8968e-06
10:119566308 C A 0.044939 -2.1234e-05
10:119569475 G A 1.844819 8.9723e-06
10:119569721 G A 0.057726 2.3530e-05
10:119574950 T G 0.191825 -2.0106e-06
10:119580730 A G 0.198230 7.9192e-06
10:119582360 A G 0.062805 9.1904e-06
10:119584348 A G 0.058531 3.8864e-07
10:119589780 A T 0.175512 -6.9889e-06
10:119590821 G A 0.101665 1.1504e-05
10:119591330 G A 1.531457 1.9067e-05
10:119600495 C T 1.289155 4.0169e-05
10:119601436 G T 0.197465 -1.2176e-05
10:119601631 C T 0.042141 -2.1493e-05
10:119604938 G A 0.870678 -3.1031e-05
10:119604976 T G 1.275865 -3.0891e-06
10:119605139 A G 0.023581 8.2387e-07
10:119605519 A G 0.071151 -1.5763e-05
10:119606610 T C 0.429948 -1.0217e-05
10:119606709 C A 1.741454 2.3770e-05
10:119611043 G A 0.335545 6.3057e-06
10:119611204 A G 0.699836 2.1622e-05
10:119613022 G A 0.026162 -1.6350e-05
10:119613089 T G 0.535853 4.7769e-05
10:119613610 C T 0.475367 -3.0407e-05
10:119613832 C T 0.289209 1.5392e-05
10:119616633 A G 0.087165 7.9222e-06
10:119616760 G A 0.054139 -1.1983e-06
10:119616838 A G 0.058191 -2.9941e-05
10:119619538 A G 0.146631 -8.8089e-06
10:119619858 G A 0.694954 -3.0966e-05
10:119620747 G C 0.062094 2.4341e-06
10:119622072 A C 0.076455 9.4839e-06
10:119622461 A G 0.030646 -3.5618e-05
10:119622792 G T 0.872884 -2.5306e-05
10:119623656 A G 0.660283 -3.6811e-06
10:119628730 T C 0.179123 1.2017e-05
10:119628759 G T 1.013412 8.4429e-06
10:119632246 T C 1.100458 8.7895e-06
10:119633104 C T 0.829679 -1.1543e-05
10:119634859 A G 0.029429 4.5602e-06
10:119635262 G A 0.075707 2.0414e-05
10:119635854 A G 0.036528 7.7115e-06
10:119639144 T C 0.184342 2.4654e-05
10:119643355 A G 0.138346 -4.4009e-06
10:119645593 A G 0.078271 2.5824e-05
10:119645668 G C 0.539436 1.0063e-05
10:119647256 G T 0.151010 -1.7052e-06
10:119648854 A G 0.763090 1.0874e-05
10:119650498 C T 0.070631 1.8314e-05
10:119651954 G C 0.097922 -6.0390e-06
10:119656179 G T 0.136125 3.6763e-06
10:119658620 C T 0.055570 -1.7137e-05
10:119660814 A C 1.764073 7.6319e-06
10:119660851 G T 0.106051 -1.5851e-06
10:119663586 C T 0.838828 2.7202e-05
10:119663968 C T 0.601701 -3.3465e-05
10:119669925 G A 0.045762 5.5669e-06
10:119681401 G A 0.141745 1.2787e-05
10:119682780 G A 0.030486 3.6859e-06
10:119687880 C T 0.212037 1.1224e-07
10:119694949 G C 0.045884 1.0360e-05
10:119695144 T C 0.045598 -1.6934e-05
10:119696638 G T 1.050260 4.5564e-05
10:119697853 C G 0.020511 3.9694e-06
10:119699047 A G 0.054890 2.8312e-05
10:119699275 T C 0.038459 -1.0002e-05
10:119699544 G A 0.046799 9.7641e-06
10:119700313 A G 0.024088 2.2167e-06
10:119700881 C A 0.160737 -5.7346e-06
10:119701909 G A 0.207413 -3.7358e-06
10:119706497 A G 0.251604 -1.1396e-05
10:119707532 T G 1.101281 -1.4520e-05
10:119710235 A G 0.060445 1.6656e-05
10:119712433 A C 0.109107 -1.0438e-05
10:119712561 T C 0.652525 4.0533e-05
10:119712841 G A 0.234435 -1.3276e-05
10:119713750 A G 1.561596 -9.7974e-06
10:119714278 G T 0.116407 9.6297e-06
10:119714603 C T 0.803708 -1.5684e-05
10:119714635 A C 0.490615 2.0413e-05
10:119718981 A G 0.030908 1.7576e-06
10:119720022 G A 0.038432 -5.8955e-06
10:119725956 C T 0.247986 9.1915e-08
10:119726445 A G 1.932367 1.2091e-05
10:119739928 G A 0.030262 -1.6668e-05
10:119743724 T C 0.060551 -1.2522e-05
10:119750548 C T 0.079270 -3.4682e-05
10:119753268 C A 0.043630 -1.4269e-05
10:119756612 G T 0.102668 -2.9196e-05
10:119764975 A G 0.133365 -1.0826e-05
10:119774577 A G 0.024367 3.9342e-06
10:119780457 C T 0.030194 3.0138e-06
10:119790482 A G 0.035596 2.8611e-05
10:119792176 A C 1.221900 -1.5606e-05
10:119807260 G A 0.418012 2.7735e-05
10:119821091 G A 0.056335 -1.8924e-05
10:119823053 G C 0.190693 4.9910e-06
10:119823437 G A 0.475411 -4.3147e-06
10:119837785 A G 0.094039 2.4662e-06
10:119853808 A G 0.068571 -4.1564e-06
10:119854863 C T 0.033383 -6.3194e-06
10:119862866 A G 0.052184 6.0675e-06
10:119870062 C T 0.032377 -5.2531e-06
10:119870612 A C 0.034121 4.2670e-06
10:119874713 T C 0.086974 -2.7527e-05
10:119875911 A G 0.068768 -1.1311e-05
10:119886856 C T 0.081490 -1.7132e-05
10:119901563 A G 0.031285 -3.0188e-05
10:119902909 A G 0.073895 -9.8324e-06
10:119916625 T G 0.037061 -2.5399e-06
10:119918065 A G 0.109484 3.8673e-06
10:119919006 A G 0.031958 -2.1362e-06
10:119936387 G A 0.061122 -7.5502e-06
10:119939855 A G 0.082952 1.3017e-07
10:119949748 A C 1.111307 2.2811e-05
10:119952034 C A 0.084771 1.7098e-05
10:119963569 C T 0.434810 5.6082e-05
10:119965299 A G 0.111531 -1.2237e-06
10:119965650 A G 0.027841 -1.1979e-05
10:119969885 A G 0.268705 -4.5093e-06
10:119974827 A G 0.025750 1.9188e-06
10:119975539 A G 0.030235 -6.1289e-06
10:119976196 G A 0.028837 3.7355e-07
10:119978119 T C 0.034202 -5.9301e-06
10:119980233 T C 0.458792 4.0499e-05
10:119980349 T C 0.103936 -1.0837e-05
10:119988882 T C 1.887122 -1.7068e-05
10:119993650 A G 0.109753 2.2648e-05
10:119994465 A G 1.940846 2.6430e-05
10:119995038 T C 0.037021 -3.6684e-05
10:119995180 G A 1.030449 -1.4901e-05
10:119996257 G A 0.569232 -6.8407e-06
10:119998403 C T 0.702431 -1.0997e-05
10:119999407 A G 0.050219 -2.2540e-05
10:120014511 T C 0.737789 -7.2068e-06
10:120021686 T C 0.341760 -2.5698e-06
10:120029072 C T 0.062513 -1.1787e-05
10:120032237 G A 0.039792 -1.1642e-05
10:120032429 A G 0.061428 7.4537e-06
10:120034485 A G 0.076530 -2.2015e-06
10:120035727 T C 0.038112 -1.3418e-05
10:120035897 A C 0.289855 -6.2305e-06
10:120038770 C T 1.105833 -1.8129e-05
10:120039550 A G 0.079651 1.5961e-05
10:120039821 A G 0.034593 1.6617e-05
10:120050061 A G 0.193164 -4.9395e-06
10:120052800 A G 0.024091 -2.2247e-05
10:120052831 C T 1.177607 -1.0357e-05
10:120063803 T C 0.034811 -1.7936e-05
10:120064995 A G 0.067609 1.8523e-06
10:120070685 A G 0.038659 1.7124e-05
10:120071078 A G 0.081603 -1.0458e-05
10:120075120 T C 0.028344 1.6473e-05
10:120082982 A G 0.337864 -5.6855e-07
10:120096866 G A 0.413925 -6.0299e-06
10:120102823 A G 0.166234 3.2303e-05
10:120105670 A G 1.969028 -1.6487e-05
10:120112380 T C 1.978799 -1.7457e-05
10:120118598 C T 0.501464 -5.7572e-06
10:120120538 G A 1.084567 7.9490e-06
10:120121302 G A 0.305607 -7.0462e-06
10:120122016 A C 0.317183 -8.8741e-06
10:120125476 C A 0.046656 -2.4814e-06
10:120142097 G A 0.140056 1.0287e-06
10:120145140 T C 1.687400 8.2765e-06
10:120155318 A G 0.054642 1.1667e-05
10:120155880 A G 0.405517 -7.2293e-06
10:120164509 T C 0.750837 -5.8044e-07
10:120167784 A G 0.096252 -4.1275e-06
10:120167922 G A 0.031595 -1.5874e-05
10:120175421 A G 0.109682 1.6668e-05
10:120182501 G A 0.081786 -1.8809e-05
10:120187780 C T 0.413208 -1.4538e-05
10:120204872 G A 0.294527 8.0415e-06
10:120204955 C T 0.030221 1.1307e-05
10:120210112 A G 0.384826 4.2696e-06
10:120212952 C T 0.111586 2.9937e-05
10:120215257 T C 0.084057 1.7066e-05
10:120218834 T C 0.025050 5.4164e-06
10:120220709 A G 1.396681 2.4408e-05
10:120223304 G A 1.892056 8.4344e-06
10:120225953 T C 0.201266 -1.8191e-05
10:120240214 A G 0.172663 -5.2736e-07
10:120242769 G A 0.048692 1.5552e-05
10:120246670 A C 0.801161 1.9851e-05
10:120251996 T C 1.090704 3.4292e-05
10:120261461 G A 0.071532 -7.6067e-08
10:120264872 A G 0.348033 2.0892e-05
10:120266484 A G 0.129139 -1.6036e-06
10:120277435 C T 0.259083 -1.2702e-05
10:120278394 A G 0.083333 -1.7132e-06
10:120278944 A T 0.880625 1.6369e-05
10:120304785 T C 0.055461 1.9739e-05
10:120322474 T G 0.455620 1.9493e-05
10:120329584 A G 0.069730 3.9811e-06
10:120337160 G A 0.913342 1.5622e-05
10:120337343 A G 0.121547 2.7134e-05
10:120338633 A G 0.332071 2.9333e-05
10:120348226 G A 1.089643 -7.6202e-06
10:120351945 A G 0.109148 -1.5328e-05
10:120353453 C A 0.026678 3.7257e-06
10:120353843 A G 0.093101 -7.8507e-06
10:120354818 T C 0.508151 -3.4155e-05
10:120356396 T C 0.027501 -4.4597e-07
10:120358148 C T 0.240442 1.2811e-05
10:120361816 T G 0.147161 2.3503e-05
10:120363944 A G 0.414863 -3.0260e-05
10:120366222 G A 1.971523 -1.8234e-07
10:120366905 A C 0.403909 -3.5275e-05
10:120368212 T C 0.744707 -9.9154e-06
10:120368323 T C 0.042872 -1.3396e-06
10:120371322 T C 0.843527 -2.9973e-06
10:120383533 C T 0.100965 1.3688e-05
10:120384311 A G 0.027692 -2.1171e-06
10:120387898 A G 0.069217 4.4643e-06
10:120390741 G T 1.432182 -6.2676e-06
10:120425908 A G 0.632959 -2.0614e-05
10:120428648 T C 0.027936 4.5483e-06
10:120429102 T C 0.074711 -3.3600e-06
10:120437997 A C 0.191009 1.5544e-05
10:120441127 G A 0.046105 1.0753e-05
10:120447429 T C 0.170260 1.1858e-05
10:120458166 A C 0.062380 2.0325e-05
10:120485421 C T 0.643838 -2.3855e-05
10:120486024 G A 0.195619 2.3827e-05
10:120490965 C T 0.026651 7.4924e-07
10:120496670 C T 1.576980 2.4379e-05
10:120512489 A G 0.706606 3.5926e-05
10:120518269 A C 0.111599 1.0727e-05
10:120525262 C T 0.057532 -5.5939e-07
10:120531196 G A 0.043151 8.3975e-06
10:120536311 T C 0.021854 -4.6195e-06
10:120536611 A G 1.388624 8.0712e-06
10:120538000 G A 0.557476 1.5321e-05
10:120539375 C T 0.069662 1.2998e-05
10:120544737 C T 0.208015 -2.9484e-05
10:120545205 A G 0.028847 1.6295e-05
10:120554015 T C 0.239521 1.5082e-05
10:120564644 T C 1.184138 1.0005e-05
10:120564785 C G 0.625241 1.6515e-05
10:120568762 T C 0.041032 -2.9426e-05
10:120569141 G A 0.040060 -8.1498e-06
10:120569639 G T 0.278789 1.0243e-05
10:120573120 A G 0.176046 5.6609e-08
10:120576927 C T 0.539525 1.3867e-05
10:120577757 T G 0.115070 6.0985e-07
10:120577900 C A 0.240061 8.0638e-06
10:120582545 G C 0.030717 2.5359e-06
10:120583354 C A 0.483938 1.5258e-06
10:120586720 T C 0.084095 1.1423e-05
10:120587658 C T 0.652429 1.3078e-06
10:120592015 A G 1.235343 -6.5471e-06
10:120592095 G C 0.929229 -9.9945e-05
10:120592854 G A 1.362363 -1.3257e-05
10:120593327 A G 0.077598 -1.0087e-05
10:120596421 C T 1.299144 -8.3651e-06
10:120600598 G A 0.215885 -1.0252e-05
10:120604209 G A 0.500155 6.5343e-07
10:120606890 T C 0.138182 1.0657e-05
10:120616302 A G 0.892229 1.6654e-06
10:120618907 A G 0.035664 -1.7600e-05
10:120630031 T G 0.903897 -5.3853e-06
10:120650429 G T 0.072477 -7.1233e-06
10:120672743 G A 1.203483 -9.3595e-06
10:120673533 A G 0.054557 -6.2073e-06
10:120675361 A G 0.070958 -8.8912e-07
10:120676089 A G 0.032679 -7.4673e-06
10:120680679 G T 0.030272 7.4329e-06
10:120684466 A G 1.566699 -1.9076e-05
10:120685510 C A 0.246919 -3.9045e-05
10:120689917 C G 1.237974 -2.4641e-05
10:120699411 C G 0.059561 1.2578e-05
10:120706317 C T 0.602993 -2.7376e-05
10:120706542 T C 0.139284 3.3942e-06
10:120711337 C T 1.262086 -2.7243e-05
10:120712433 C T 0.690803 -1.4796e-05
10:120713867 C T 0.409026 -3.6211e-05
10:120721180 T C 0.205764 1.9421e-05
10:120722445 C T 0.260090 1.2096e-05
10:120722930 C T 0.628104 7.3417e-06
10:120725707 A C 0.299429 1.4221e-07
10:120727842 C T 1.594517 9.9817e-06
10:120728381 T C 0.048577 -1.4625e-05
10:120728835 T C 0.392669 2.1057e-05
10:120731229 G A 0.208623 -1.1891e-05
10:120732540 C A 0.114040 -2.0401e-05
10:120735113 C G 1.750450 -7.8238e-06
10:120739143 A C 1.112126 2.2073e-05
10:120741571 T C 0.072984 -1.8651e-05
10:120751045 G C 1.017489 9.0507e-06
10:120753878 T C 0.094960 -3.4155e-05
10:120754721 T A 0.031870 3.7136e-06
10:120757599 A G 0.058875 1.3936e-05
10:120761993 C G 0.575202 3.0778e-05
10:120762045 G T 0.589580 -1.3965e-05
10:120767097 G A 0.744225 9.6512e-06
10:120767115 A G 0.054618 1.9668e-06
10:120785325 G A 0.810555 -2.8517e-05
10:120808474 T C 0.854715 -2.9220e-05
10:120808619 T A 0.439699 6.9570e-05
10:120819453 G A 1.563548 4.1564e-05
10:120834905 A G 1.942604 1.1910e-05
10:120863232 T G 1.146233 2.1111e-05
10:120880910 T C 1.112935 1.8872e-05
10:120889354 A G 0.066354 -1.2803e-05
10:120891396 C T 1.127548 1.8658e-05
10:120897632 T C 1.970530 -1.2651e-05
10:120898598 A G 0.295468 -6.7997e-06
10:120900271 A G 0.313926 -6.8572e-06
10:120904013 C T 1.210983 -1.4186e-05
10:120904674 T C 1.240786 -1.6250e-06
10:120909428 T C 0.988624 2.7898e-05
10:120910422 A G 0.307419 -3.0488e-05
10:120914990 C T 0.695661 -9.7861e-06
10:120924179 G A 0.029677 -4.2958e-06
10:120927544 G T 1.081905 7.1378e-06
10:120931785 G A 0.240663 -1.7996e-05
10:120943809 C A 0.026855 3.4510e-06
10:120952512 C T 1.135395 7.8209e-07
10:120952674 A C 0.201851 -4.0306e-06
10:120958717 T C 0.129220 -1.2764e-05
10:120977763 A G 1.015547 4.0000e-05
10:120978179 C T 0.080198 1.1504e-05
10:120979121 T C 0.071464 4.8262e-06
10:120980810 T C 0.042413 3.6055e-05
10:120982230 C T 0.277198 -3.9263e-05
10:120983149 A G 0.099333 5.0185e-06
10:120986693 G A 0.121081 -8.7762e-06
10:120986737 C T 1.339931 -1.4940e-05
10:120993661 G A 1.682229 -8.7579e-05
10:120998250 G A 0.028807 -1.5853e-05
10:121001183 G A 1.816733 -2.0078e-06
10:121013417 G A 0.358525 -1.8035e-05
10:121013819 C T 0.147420 8.2338e-06
10:121025176 G A 0.047050 2.5782e-06
10:121028387 T C 1.008561 -9.9638e-06
10:121028723 A G 0.046122 1.8641e-06
10:121037899 T C 0.029085 -7.4171e-06
10:121041698 A C 0.622423 -9.7826e-06
10:121046009 T C 0.271874 -3.2627e-05
10:121047740 A G 0.464293 1.7805e-05
10:121048424 T C 0.037697 1.4791e-05
10:121049285 T C 0.154464 3.6549e-05
10:121050603 A G 0.045826 4.0113e-08
10:121052908 A G 1.311223 5.9639e-06
10:121054915 G A 0.055944 -3.3200e-06
10:121055718 A G 0.274196 -1.6474e-05
10:121055905 A C 0.061547 -2.8318e-05
10:121058459 A G 1.042263 3.1034e-06
10:121060140 T C 0.074266 -2.8295e-05
10:121061330 C A 0.026903 5.5435e-06
10:121065385 G A 1.913910 6.6950e-07
10:121065940 C G 1.760520 -3.5150e-05
10:121066501 A G 0.081579 5.6790e-06
10:121069678 G A 0.084696 1.4473e-05
10:121074685 A G 0.112670 -2.4287e-05
10:121076937 C T 1.584722 -1.0394e-05
10:121080679 A G 0.061935 -3.2452e-05
10:121085648 A G 0.023381 2.4101e-06
10:121086097 T A 0.021579 3.6009e-06
10:121087899 C T 0.109488 -9.7249e-06
10:121096445 G A 1.142371 -8.2909e-06
10:121098011 A T 0.029544 -1.0436e-05
10:121098290 T C 0.193875 3.8037e-06
10:121103299 C G 1.709196 -1.5192e-07
10:121105311 G A 0.595591 -4.0468e-05
10:121110148 A G 0.030065 -1.9406e-05
10:121115618 T C 0.129016 1.7638e-05
10:121122081 T G 0.204248 -5.9963e-06
10:121124501 G A 1.074466 6.2738e-06
10:121124603 A G 0.085985 3.6239e-06
10:121128129 T G 0.042872 6.2110e-06
10:121128680 G A 0.422778 -1.0577e-06
10:121131313 G A 1.442987 -1.3374e-05
10:121137660 C T 0.126062 -1.6550e-05
10:121139192 T C 0.266825 2.9233e-06
10:121140064 A C 0.034182 -6.5053e-06
10:121144412 A G 0.449191 6.9910e-06
10:121149403 T C 0.970486 -2.3881e-05
10:121156438 T C 0.059174 2.3939e-05
10:121160831 A G 0.062111 2.5331e-06
10:121160991 C G 0.077567 -2.9835e-05
10:121166534 A C 0.026073 1.3324e-05
10:121168255 G T 1.215409 -2.4967e-05
10:121169702 A G 0.076924 -3.9419e-06
10:121175674 T C 0.286602 4.0011e-06
10:121178862 T C 0.469713 6.5068e-06
10:121182694 T C 0.028134 2.4400e-06
10:121184828 C T 1.002584 -9.1263e-06
10:121191404 T G 0.039455 2.3123e-05
10:121196335 A G 0.224082 -1.5172e-05
10:121199310 C T 0.981508 -9.9906e-06
10:121204157 A G 0.054095 -8.7622e-06
10:121204660 A G 0.411358 9.8650e-07
10:121209650 C T 0.261902 -5.5617e-07
10:121212421 A G 0.037143 -9.3239e-06
10:121215348 A C 0.162243 -3.1291e-06
10:121218641 T C 0.040924 -1.0994e-05
10:121219038 T G 0.284314 -3.6036e-06
10:121222386 G C 0.048461 -4.4414e-05
10:121223762 G A 0.045823 -3.9293e-05
10:121225352 A G 1.273859 -5.6298e-05
10:121225384 T C 0.427810 5.0300e-05
10:121232201 T C 0.058630 1.3705e-05
10:121240479 T C 0.202092 2.9242e-05
10:121243070 T C 0.050950 -2.1256e-05
10:121243263 A G 0.082232 9.4592e-06
10:121248309 T C 0.413775 5.0199e-05
10:121248917 G A 0.122363 8.3997e-06
10:121249802 A C 0.112340 2.5827e-05
10:121256790 T C 0.063760 2.1916e-06
10:121258283 T C 0.053149 3.7099e-06
10:121258837 A G 0.042681 -2.1276e-06
10:121259878 C T 1.897577 -2.1643e-05
10:121260017 T C 0.111402 1.3632e-05
10:121267016 A G 1.779759 -3.2616e-05
10:121274471 A G 0.057018 9.2527e-06
10:121278728 A C 0.453343 8.4030e-06
10:121279863 T C 0.121336 2.0820e-05
10:121280443 C A 0.563473 1.5886e-05
10:121281537 A G 0.069737 -1.8917e-05
10:121281953 A G 1.889346 -8.2740e-06
10:121282375 A G 0.035015 5.3651e-06
10:121288501 A G 0.532739 -1.2425e-05
10:121294557 A G 0.096395 -3.1945e-06
10:121296029 A G 0.181435 1.6292e-05
10:121298478 C T 1.807998 -3.5898e-06
10:121307041 G A 1.652630 1.6351e-05
10:121311308 T C 0.467635 -1.6005e-05
10:121314587 G A 0.112436 1.2167e-05
10:121323719 C T 0.081463 -9.6978e-06
10:121325571 A G 0.138703 1.0734e-05
10:121328162 G A 0.164868 4.8125e-06
10:121357196 G A 0.455100 1.2520e-05
10:121357475 T C 0.045697 -1.5992e-06
10:121366953 T G 0.437404 2.1317e-05
10:121370544 G A 1.015469 -4.8826e-07
10:121373725 A G 0.109260 5.5504e-06
10:121374629 C T 0.028569 4.6477e-06
10:121377046 C T 0.497489 1.0178e-05
10:121387001 A C 0.028280 7.4105e-06
10:121387106 A G 0.059541 9.3064e-06
10:121394938 G A 0.107853 6.7040e-06
10:121396376 C T 0.461033 -2.3636e-05
10:121402377 T G 0.370298 1.0896e-05
10:121402527 G A 0.070390 1.4275e-05
10:121403792 A G 0.029466 3.7158e-06
10:121407005 C T 0.556296 -2.0719e-06
10:121408409 A G 0.065453 -1.9930e-06
10:121422124 T C 0.230658 8.0935e-06
10:121427518 A G 1.464443 -9.3662e-06
10:121429394 A G 0.063230 -1.8060e-05
10:121429633 C T 0.433012 5.7110e-05
10:121436286 T C 0.177811 2.3132e-06
10:121437329 G A 0.490540 -6.3087e-05
10:121446251 T G 0.845730 4.9448e-06
10:121450267 G A 1.250207 4.1868e-05
10:121455929 T C 0.128622 2.4071e-05
10:121462638 T G 1.063176 -2.2748e-05
10:121470867 T C 0.960899 -1.1526e-05
10:121475180 T C 0.130084 2.6181e-05
10:121484685 T C 0.030031 -3.7199e-06
10:121485394 A G 0.060938 3.6856e-05
10:121487640 T G 1.960701 4.0141e-06
10:121502663 C T 0.145390 -1.4765e-05
10:121504759 G T 0.050865 3.2626e-06
10:121513063 C T 0.571901 1.0277e-05
10:121527088 T A 0.913974 7.4236e-06
10:121527130 G A 0.118457 1.4439e-06
10:121530759 G A 0.115893 9.3359e-06
10:121537462 A G 0.088399 -1.7327e-05
10:121538372 A C 0.107091 -1.2686e-05
10:121550806 C T 0.158180 -1.3205e-06
10:121550826 G T 0.027627 1.6483e-05
10:121579746 A G 0.342746 4.0783e-06
10:121586882 G A 0.700180 2.4260e-05
10:121587043 C G 0.023534 -1.1743e-05
10:121592722 G A 0.024768 -1.2410e-05
10:121605530 A G 0.238566 8.6594e-06
10:121606986 G A 0.027620 2.0038e-05
10:121611754 T C 0.053442 4.2692e-05
10:121615484 T C 0.183288 4.6763e-07
10:121627160 C T 0.119766 5.6890e-06
10:121656772 T A 0.042675 -1.0064e-05
10:121662335 T G 0.037095 -3.6706e-06
10:121667020 C T 0.508083 -6.5811e-05
10:121670964 C T 0.573241 7.2717e-06
10:121679013 G A 1.316432 -3.4716e-05
10:121690249 A G 0.061020 5.4615e-06
10:121715015 C G 0.214182 5.8891e-05
10:121715178 A G 0.581720 -3.6250e-05
10:121716992 G A 1.800784 2.3205e-06
10:121720445 A G 0.117297 -8.9631e-06
10:121720618 C A 0.054560 2.2407e-05
10:121723001 G A 1.795059 -2.8612e-06
10:121726486 C A 0.535992 -2.9797e-05
10:121727513 C T 0.105439 -1.5433e-05
10:121732871 G A 1.723339 -2.4163e-05
10:121748543 G A 1.626237 5.0681e-06
10:121749994 G A 0.188139 4.7186e-05
10:121751837 A C 0.779035 -1.6159e-05
10:121762870 G A 1.456158 1.1852e-05
10:121764852 A G 0.163219 -1.1664e-05
10:121766705 T C 0.035474 -5.1801e-06
10:121768159 T C 0.080807 1.4887e-05
10:121774205 T C 1.612148 8.1289e-06
10:121776047 T C 0.029429 -2.6756e-06
10:121790379 C T 0.037510 2.5786e-05
10:121790576 A C 0.745598 9.8688e-06
10:121798207 T C 0.208096 2.3931e-05
10:121803027 T C 0.041944 -5.7596e-06
10:121814553 T C 1.042046 -3.5634e-05
10:121817494 G A 0.046003 6.0831e-06
10:121821452 A G 0.060554 -1.8243e-05
10:121821538 T C 0.583692 1.4402e-05
10:121825612 C T 1.648333 -2.6856e-05
10:121842595 A G 0.085570 -5.5508e-05
10:121845435 A G 0.094913 9.3401e-06
10:121850563 C G 0.399047 1.1223e-05
10:121852227 G T 1.626540 6.0529e-06
10:121855186 G A 0.058916 6.8449e-06
10:121858730 A G 0.201847 3.4804e-05
10:121858915 T C 0.087726 -2.0640e-05
10:121859599 T C 0.060711 -4.7347e-05
10:121868361 A G 0.154400 1.9481e-05
10:121868586 T C 1.595027 -1.1189e-05
10:121871353 A G 1.038404 -4.3877e-05
10:121874555 C A 0.978459 -2.1240e-05
10:121875612 T C 0.192338 3.9035e-05
10:121875679 C A 0.451853 -1.4529e-05
10:121875895 G A 0.357046 -4.0606e-05
10:121876227 C T 0.755325 1.5580e-05
10:121877412 T C 1.685625 -6.2858e-05
10:121880720 T C 0.067884 -1.7387e-05
10:121891939 T C 0.517834 -3.0377e-05
10:121892605 C T 0.050957 -1.1406e-05
10:121899129 C T 1.971628 6.6005e-06
10:121902150 A G 1.794851 -2.6283e-05
10:121931396 G A 0.039883 1.7709e-05
10:121931999 A G 0.032411 -7.7087e-06
10:121932750 G T 1.678482 -1.1747e-05
10:121932975 C T 0.262721 1.2478e-05
10:121941724 T C 0.239664 2.1488e-05
10:121949058 T C 0.333162 -1.4093e-05
10:121956306 C T 1.975416 7.9800e-06
10:121962211 C T 0.380284 -1.8369e-05
10:121962608 G T 1.973872 3.0047e-06
10:121966798 T C 1.961351 -6.6746e-06
10:121966812 A C 0.047251 1.6226e-05
10:121968479 C T 1.440447 -8.1184e-06
10:121968567 C G 1.069431 -6.3698e-05
10:121969819 T C 0.030309 4.6490e-06
10:121983037 A G 0.036844 5.1439e-06
10:121983896 C A 0.569072 -2.0827e-05
10:121985370 A G 0.074014 -4.6489e-06
10:121987515 A G 1.746853 -2.9341e-05
10:121999995 G T 0.068935 -1.9392e-06
10:122006879 C T 1.963095 -6.8671e-06
10:122014300 C T 0.033954 3.4335e-06
10:122015574 G A 1.322473 2.1674e-07
10:122019308 A T 0.033294 -9.9383e-06
10:122020617 G A 0.578351 -1.7889e-05
10:122021938 G A 0.144486 -2.0613e-06
10:122023363 A G 0.164568 1.2156e-05
10:122025100 G A 0.036718 7.8856e-07
10:122033311 C A 0.111378 8.2135e-06
10:122033526 T C 0.357155 1.9535e-05
10:122035486 A G 1.127238 -1.2262e-05
10:122037978 A C 0.084139 -1.5933e-05
10:122041934 C T 0.437248 1.2058e-05
10:122042768 C T 0.038238 1.7056e-06
10:122051905 A G 0.061418 1.0544e-05
10:122051957 T C 0.033155 -3.4574e-06
10:122056775 A G 0.076700 -5.2826e-06
10:122056971 C T 0.169519 1.7327e-05
10:122062871 A G 0.367694 1.9993e-05
10:122070550 C G 0.403059 5.9070e-06
10:122077578 A G 0.361364 3.9152e-06
10:122079463 A G 1.527207 -3.6306e-06
10:122088155 C T 0.827507 3.9724e-05
10:122088912 A G 0.464011 4.4441e-05
10:122093894 A G 0.073185 1.3038e-05
10:122095118 T G 0.061496 1.0663e-05
10:122101961 C T 0.474517 -1.5591e-05
10:122119309 C A 0.483638 -1.5159e-05
10:122120621 A G 0.045911 -3.0190e-05
10:122124448 T C 1.833150 3.1844e-06
10:122126808 T G 0.024105 -3.5145e-05
10:122129592 A G 0.104487 3.7216e-05
10:122130913 T G 0.083330 -1.0908e-05
10:122138626 G C 0.215355 1.5625e-06
10:122139860 T C 1.111450 -8.3929e-06
10:122143326 C T 0.074466 6.3452e-06
10:122154223 G A 0.110222 2.8860e-08
10:122155151 C T 0.444629 -1.1849e-05
10:122167303 G C 0.046608 1.3218e-05
10:122168630 C T 0.064644 -1.9701e-06
10:122169953 G A 1.863667 1.9065e-05
10:122170588 T C 0.068058 3.2512e-08
10:122172340 T C 0.101573 -4.9274e-06
10:122174621 T C 0.110810 -4.4234e-05
10:122174688 C T 0.037595 1.7432e-05
10:122180150 C T 0.136224 5.3632e-05
10:122184542 A G 0.159146 2.3437e-06
10:122186547 A G 0.056168 -1.2429e-05
10:122190172 C T 0.075782 1.1362e-05
10:122190393 T G 0.365124 1.2337e-05
10:122190692 T C 0.054836 -9.3942e-06
10:122192901 A G 0.045955 6.3338e-06
10:122194617 T C 0.122774 -2.1855e-06
10:122196149 C T 0.241785 -2.2538e-05
10:122197524 A G 1.525643 2.5699e-05
10:122202566 C T 0.211153 -8.7604e-06
10:122214931 G A 0.042392 -2.9178e-06
10:122215546 T C 0.038248 -5.5870e-06
10:122216862 T C 0.395736 9.0758e-06
10:122218993 A G 0.298226 -4.4112e-06
10:122221495 T C 0.281257 -1.3874e-05
10:122222345 A G 0.694118 -2.2266e-05
10:122225999 A G 1.739319 1.4039e-05
10:122226568 G A 1.649859 2.4010e-05
10:122230134 A G 0.141473 -1.0395e-05
10:122235328 A G 0.047893 3.8355e-06
10:122236123 A G 0.093896 -2.6821e-05
10:122239793 G C 1.632761 3.3324e-05
10:122246736 A G 0.079229 -1.3585e-05
10:122247239 T G 0.870647 8.5592e-06
10:122247789 G A 0.145978 -1.4875e-05
10:122257278 T G 1.932626 2.4451e-05
10:122262942 C T 0.130778 -3.6547e-05
10:122264200 A G 1.154155 4.4810e-06
10:122285398 C A 0.993697 1.9326e-05
10:122299926 T C 0.138216 5.8907e-06
10:122300973 A C 1.872683 2.4572e-05
10:122302362 A G 0.387182 -4.1552e-05
10:122304263 A C 0.559522 2.7367e-05
10:122312157 A G 0.037041 1.3779e-05
10:122315454 G T 0.135575 -5.4403e-06
10:122317327 C T 0.034756 3.5046e-05
10:122322110 C G 0.047944 -1.4062e-05
10:122325103 C T 0.027668 2.1484e-05
10:122330242 A G 0.756369 6.6784e-05
10:122330541 T C 0.113673 -1.5469e-05
10:122330948 T C 0.046540 -1.6197e-05
10:122336937 G A 0.075360 -2.4436e-05
10:122346308 A G 0.088395 -1.8382e-05
10:122352680 C T 0.024407 -2.5162e-05
10:122353716 T C 1.279125 4.8590e-05
10:122359040 G A 0.673763 4.8921e-05
10:122360844 T C 0.123505 -2.4986e-05
10:122363619 A G 0.108400 -9.0910e-06
10:122365049 C T 0.912081 3.0573e-05
10:122365160 T C 0.370152 2.9072e-06
10:122365264 G T 0.479630 5.8411e-06
10:122366428 A G 0.030568 1.7360e-06
10:122367704 T A 0.737921 -3.6947e-05
10:122368676 A G 0.270962 -4.2310e-06
10:122370860 T C 0.066473 -1.1075e-05
10:122372858 G A 0.155742 2.1539e-05
10:122374644 A G 1.676796 -2.0256e-06
10:122374787 G T 0.923480 3.2067e-05
10:122385201 T C 0.065212 -1.5542e-05
10:122386632 C T 0.336412 3.1907e-05
10:122390712 A G 0.033029 -9.2133e-06
10:122391501 A G 0.067711 7.9134e-06
10:122392124 A G 0.077910 1.5432e-05
10:122397020 G A 1.439940 3.5655e-05
10:122398351 C G 0.070438 6.4347e-06
10:122398936 A C 0.196030 -2.6786e-05
10:122403706 G A 0.881441 2.8299e-05
10:122405421 T C 0.482020 5.4007e-06
10:122405646 A G 0.238443 1.5803e-05
10:122406856 T C 0.115689 -1.7938e-05
10:122407323 G A 0.730867 2.1085e-05
10:122410487 T C 1.069673 1.8098e-05
10:122412930 G A 0.258730 6.6397e-06
10:122414468 T C 1.929331 -2.7473e-07
10:122414548 T C 0.743793 -5.8142e-06
10:122417977 T C 0.060184 2.6788e-05
10:122420557 G A 0.093652 -8.1624e-06
10:122440218 T C 0.425760 -2.0816e-05
10:122443197 G T 0.507033 4.0234e-06
10:122448252 T C 0.050450 -1.4809e-06
10:122449733 G A 0.379519 1.8880e-05
10:122455625 A G 0.425739 -3.4746e-06
10:122459793 A G 0.030051 -1.9208e-06
10:122460186 T C 1.047084 9.7910e-06
10:122461233 T G 0.025278 -1.6118e-06
10:122461483 T C 0.100842 -1.6496e-05
10:122468686 A C 0.060017 2.6257e-05
10:122472449 A G 0.055142 1.1411e-05
10:122475581 A C 0.023279 2.9052e-06
10:122475983 C T 0.022735 1.6272e-05
10:122480687 T C 1.601646 -1.6890e-05
10:122481088 T C 0.139338 -1.5308e-05
10:122482978 C A 0.022956 1.5167e-05
10:122483227 T C 0.589237 -3.9271e-05
10:122488907 T C 0.117991 -4.5337e-06
10:122489133 A G 0.455811 2.2541e-06
10:122490623 G C 1.041852 -3.0205e-05
10:122491505 T C 1.896724 -3.7064e-05
10:122499165 G A 0.185794 -9.0166e-06
10:122499645 C T 0.259699 -4.1049e-05
10:122500375 C T 0.413446 -3.4723e-06
10:122501130 T C 0.033743 9.0976e-06
10:122502692 A G 0.029697 1.5741e-05
10:122503390 G A 0.213335 1.9510e-05
10:122504327 A C 0.024805 4.0087e-05
10:122505432 C T 0.885494 -1.8537e-05
10:122509311 G A 0.489520 1.5865e-05
10:122510352 C T 0.963455 -7.7129e-06
10:122511116 G C 0.332353 5.9444e-06
10:122518064 C T 0.143214 1.1159e-05
10:122528874 G A 0.186501 -4.0473e-06
10:122534134 A G 0.390490 -5.9693e-05
10:122538892 G T 0.066990 -1.5944e-05
10:122541384 C T 0.361860 1.2421e-05
10:122542200 T C 0.455770 3.2638e-05
10:122542649 C G 0.056573 8.0123e-06
10:122547583 A G 0.115186 9.7997e-06
10:122567623 C T 1.767248 -3.4761e-06
10:122568427 A G 0.031799 1.4594e-05
10:122578383 C T 0.026998 -3.6423e-07
10:122580681 T C 1.175696 -8.9819e-06
10:122583140 A G 0.070431 -8.7635e-06
10:122597675 C A 0.426093 -6.7330e-05
10:122599784 T C 0.296597 2.5877e-05
10:122602829 T C 1.750864 -1.2544e-06
10:122619930 A G 0.057430 6.0274e-06
10:122625562 T G 0.075581 -3.7926e-05
10:122649482 G A 0.423339 -4.0290e-05
10:122654969 A G 0.688114 1.4310e-04
10:122667939 T C 0.027576 1.3555e-05
10:122688076 A C 0.041876 -9.7564e-06
10:122692315 A C 0.060452 9.9711e-06
10:122693921 C T 0.451180 -4.5253e-05
10:122699444 A C 0.915970 -2.5065e-05
10:122700410 T C 0.148372 -3.3033e-05
10:122706165 T C 0.165660 -1.8504e-05
10:122714701 G T 0.540116 2.4429e-05
10:122715812 C T 1.540871 1.8231e-07
10:122716928 A C 1.006194 4.8854e-05
10:122722204 C T 0.062122 5.3151e-06
10:122722506 T C 0.218850 5.4666e-05
10:122731039 A C 0.043246 2.3964e-06
10:122731074 G T 0.155324 4.6589e-06
10:122732356 C T 0.586561 -3.5057e-05
10:122733152 C T 0.152955 3.1061e-05
10:122734127 A G 0.029670 1.0168e-05
10:122735956 T C 0.916684 6.0115e-06
10:122736541 T C 0.045486 2.1187e-05
10:122744547 T G 0.035314 3.0658e-05
10:122745445 T C 0.111562 -3.9180e-06
10:122747777 T C 0.032699 2.1558e-06
10:122749930 G A 1.094984 2.3795e-05
10:122754609 C T 0.912121 3.9341e-05
10:122756727 A G 0.420898 -2.3306e-05
10:122760174 T G 0.158979 1.9088e-05
10:122769159 T C 0.082082 1.2925e-05
10:122771305 T C 0.404555 -7.8569e-06
10:122785714 C T 0.026223 1.0740e-05
10:122787807 T C 0.087576 -8.1438e-06
10:122797851 A G 0.120599 -1.0553e-05
10:122798413 G A 1.184893 1.6699e-05
10:122799926 A G 0.229233 2.0258e-05
10:122802506 A G 0.857309 -3.5199e-05
10:122803238 C T 1.588734 -3.3608e-06
10:122803552 G A 0.046380 -2.0875e-05
10:122805269 C G 1.000758 1.1415e-05
10:122805328 T G 0.071386 -1.0992e-05
10:122816108 T C 0.164820 2.9933e-06
10:122821238 A G 1.335216 -1.5670e-05
10:122824142 C A 0.049063 3.8552e-05
10:122825459 T C 1.704494 3.6667e-06
10:122834163 T C 0.175536 1.2819e-06
10:122834860 T C 0.025152 -6.9627e-06
10:122835158 G T 0.109746 5.2924e-06
10:122841716 T C 0.020647 6.6149e-06
10:122848375 T C 0.038986 1.5954e-05
10:122852429 C T 0.137489 -2.8535e-06
10:122855207 C T 0.064447 1.2316e-05
10:122857963 T C 0.239205 -1.4120e-06
10:122862370 G T 0.415067 -2.1922e-06
10:122868596 T C 0.329184 1.1411e-05
10:122870416 G A 0.182366 -4.9728e-06
10:122871128 G A 0.137428 -1.8154e-05
10:122875589 A G 0.239351 -3.5674e-06
10:122885554 C T 0.095297 7.6852e-06
10:122886240 C T 0.074279 -2.0579e-05
10:122889180 A G 0.047574 1.2700e-05
10:122890258 C T 0.072862 1.5682e-05
10:122892234 A G 0.136085 -8.3414e-06
10:122896069 A C 0.035083 7.4553e-06
10:122896192 C T 0.025828 9.7579e-06
10:122900623 A C 0.025162 1.0851e-05
10:122901438 G T 0.070237 -3.5114e-06
10:122912153 A G 0.060813 5.2269e-06
10:122912390 A G 0.736850 3.6701e-05
10:122915345 A G 0.369999 5.9608e-06
10:122919206 T C 0.042899 4.8494e-06
10:122929721 T C 0.042107 -1.7980e-05
10:122934110 T C 0.740917 -6.2021e-05
10:122941531 A G 1.457749 -6.8400e-06
10:122947891 G C 0.205723 -2.3349e-05
10:122948833 A G 1.446580 -8.8311e-06
10:122960855 A G 0.022905 1.7499e-05
10:122967170 A G 1.357750 -4.3786e-06
10:122969810 T C 0.039656 -1.6044e-05
10:122972398 A C 0.042420 6.2022e-06
10:122974848 C T 0.061394 -3.5752e-07
10:122976885 T G 0.052282 7.4186e-06
10:122977096 G T 0.333060 -3.1155e-06
10:122982746 C T 0.029718 8.8476e-06
10:122983096 G A 0.023313 2.1702e-06
10:122985118 T C 1.094603 -2.9775e-05
10:122996267 A G 0.248592 -5.0390e-07
10:123000561 G A 0.062995 5.1009e-06
10:123003579 A G 0.034243 2.6805e-06
10:123003635 T C 0.501960 1.1836e-06
10:123021033 C A 0.248286 1.2299e-05
10:123021731 A G 0.750181 4.5725e-06
10:123023243 T C 1.924646 -2.1027e-05
10:123025225 G A 1.518830 -1.0441e-06
10:123026878 G A 0.215484 -4.8094e-05
10:123032519 A G 0.504795 5.7524e-06
10:123033457 T C 0.064345 -1.1746e-05
10:123033549 A G 0.501664 5.1425e-06
10:123046157 G T 0.067024 -8.9071e-06
10:123059899 G A 0.903826 -5.7906e-06
10:123059975 T C 0.260654 1.0835e-06
10:123077701 T G 0.021755 -1.7540e-05
10:123081100 A G 0.253991 1.6992e-05
10:123081449 T G 0.521638 -1.5611e-05
10:123082304 A G 0.030442 -1.0144e-05
10:123088593 A G 0.024010 -2.2646e-06
10:123092807 G A 1.339615 3.2422e-05
10:123094224 A T 0.032451 1.3244e-05
10:123095012 T C 0.622208 -6.6470e-06
10:123096468 G C 1.137961 5.9033e-05
10:123096559 A G 0.722228 -3.1770e-05
10:123096747 C T 0.500977 3.5149e-05
10:123106654 G A 0.042535 -1.1412e-05
10:123109599 G A 0.562851 1.4967e-05
10:123115449 A G 0.024581 1.8189e-05
10:123115687 T C 1.390351 8.8299e-06
10:123118218 C T 0.371665 -8.4313e-06
10:123120036 T C 0.171201 -1.4891e-05
10:123121510 A G 0.051817 1.9979e-05
10:123127866 C G 0.136591 -2.5926e-05
10:123130495 G A 0.789908 7.2956e-06
10:123134482 G C 0.364872 -1.4689e-05
10:123135200 T C 1.225738 2.1698e-05
10:123135724 C T 0.676769 2.2180e-06
10:123137203 T C 0.108866 2.7673e-06
10:123138271 A T 1.974471 4.4991e-07
10:123143256 A G 0.125583 1.2601e-05
10:123148756 G A 0.980947 2.6794e-05
10:123151322 G A 1.872452 -1.7297e-05
10:123151334 T C 0.063641 1.9314e-05
10:123151488 T C 0.838019 -4.7537e-05
10:123165704 G A 0.031394 -7.8048e-06
10:123168091 T C 0.128959 -7.7049e-06
10:123170513 G T 0.038177 -3.5848e-06
10:123172371 G C 0.136425 -1.6993e-05
10:123174757 A C 0.036324 -6.3483e-06
10:123180308 C T 1.603115 1.9436e-05
10:123182672 C T 0.477940 -4.0479e-05
10:123185814 G A 0.041128 1.4170e-06
10:123186930 A G 0.103215 -1.7991e-05
10:123188167 T C 0.203969 3.0623e-05
10:123190112 G T 0.071576 -1.7960e-05
10:123193998 C T 0.539334 -2.9588e-05
10:123200272 T C 0.218048 -1.0493e-05
10:123200322 G C 0.049144 1.0325e-05
10:123200339 G A 1.824790 -2.5690e-05
10:123203873 T C 0.058429 2.1056e-05
10:123204624 A G 0.026277 6.8566e-06
10:123207193 T C 0.029031 -5.9500e-06
10:123210297 A G 0.061948 -9.6841e-06
10:123210766 A G 0.067395 -2.3547e-05
10:123212302 G A 0.993173 -1.7245e-05
10:123214818 T C 0.040298 5.0303e-06
10:123215850 T C 0.456273 1.5471e-06
10:123218471 A G 0.025791 -7.1217e-06
10:123221589 C G 1.308972 -1.3285e-05
10:123229626 G T 1.001703 2.3886e-05
10:123229725 C T 0.227717 3.0918e-05
10:123235584 A G 0.448447 -2.4478e-05
10:123236920 A G 0.914552 -4.9388e-05
10:123241122 G C 0.130356 -4.4475e-06
10:123241323 A G 0.284344 1.8608e-05
10:123242026 C T 1.625629 -2.7253e-05
10:123242721 G A 0.073593 -1.0537e-05
10:123246612 A G 1.181517 1.6482e-05
10:123249057 C T 0.286955 1.5744e-06
10:123253088 T C 0.115339 1.5526e-05
10:123261694 T C 1.963571 -6.7191e-06
10:123263616 T C 0.225949 -3.5142e-06
10:123264492 A C 0.045204 -1.0272e-05
10:123268889 G T 0.528271 -2.3758e-06
10:123270216 T C 0.031612 2.4793e-05
10:123271539 A G 0.126069 5.3457e-06
10:123285525 T C 0.093550 7.4512e-06
10:123285620 T G 0.078434 -1.4785e-05
10:123291264 C G 0.125651 6.4893e-08
10:123291583 A G 0.043824 -2.1743e-05
10:123296158 A G 0.229362 9.8374e-06
10:123296319 T G 1.512802 8.0786e-06
10:123309744 T C 1.157524 2.1937e-05
10:123317926 T C 0.041777 1.3539e-05
10:123325538 C T 0.349090 6.6742e-06
10:123325794 C T 0.157058 7.3959e-06
10:123328529 T C 0.125341 1.0503e-05
10:123332577 T C 0.804282 -3.8278e-05
10:123337335 G A 1.188184 -2.3976e-05
10:123337814 G A 0.242186 -1.2656e-05
10:123338472 T C 0.091136 -3.6140e-07
10:123340327 C G 0.040553 -2.7844e-05
10:123340824 A G 0.105374 4.4891e-06
10:123346116 A G 1.210639 -2.0568e-05
10:123346190 G A 0.786787 2.0481e-05
10:123349430 A G 0.047591 6.6912e-07
10:123352317 G A 1.229818 -2.1807e-05
10:123357210 T C 0.062995 -7.5909e-07
10:123359727 A G 0.046353 1.4894e-05
10:123365724 T C 0.181795 1.9067e-05
10:123368101 T C 0.057124 6.0024e-06
10:123371924 A G 0.044279 1.3289e-05
10:123387029 G A 0.373178 -1.3826e-05
10:123390785 G T 0.192624 2.4136e-05
10:123393509 C G 0.378363 -3.6572e-05
10:123397796 C G 1.633611 3.6922e-05
10:123410940 C A 1.336810 1.7087e-05
10:123418236 T G 0.081045 -1.3768e-05
10:123420363 A G 0.029738 2.4155e-05
10:123421277 A G 0.100931 -3.8243e-06
10:123422858 T C 0.309911 -2.7096e-06
10:123425616 C T 0.117831 1.0457e-05
10:123427642 G A 0.650342 -7.2249e-06
10:123435982 G A 0.064413 1.4621e-05
10:123440279 C T 1.841062 -2.5086e-05
10:123442482 A G 0.030881 6.1208e-06
10:123446062 C G 0.384115 -5.5774e-05
10:123454174 C T 0.044483 -2.5155e-06
10:123460078 T C 1.133266 -6.8272e-06
10:123460906 T C 0.771304 -1.7853e-06
10:123462545 T C 0.319400 1.2308e-05
10:123462700 T C 0.175336 1.1989e-05
10:123465218 A G 0.092713 -3.4571e-05
10:123467204 G A 1.061357 -2.4878e-05
10:123468719 C T 0.072369 1.4166e-05
10:123477850 C T 0.266206 -3.3102e-05
10:123488067 C T 0.133746 -2.9290e-05
10:123490096 A G 0.490322 -2.9748e-05
10:123490869 C A 0.576617 2.9293e-05
10:123491668 C G 0.422428 4.3783e-05
10:123493577 G A 0.229709 2.2132e-05
10:123498222 A G 1.976888 -5.1981e-06
10:123498426 C T 0.237019 6.1054e-06
10:123499185 A C 0.217527 5.3395e-05
10:123504920 T C 1.043633 -2.9117e-05
10:123510236 T C 0.177059 4.6658e-05
10:123510993 G A 0.149558 3.7004e-05
10:123513569 G C 0.074449 -4.6514e-06
10:123514202 G A 0.034654 -3.3124e-05
10:123514232 G A 1.758677 -2.1767e-05
10:123517343 A G 0.656887 5.0441e-06
10:123524954 G A 1.655173 -1.1228e-05
10:123525352 C T 1.782374 -3.5599e-05
10:123547144 C T 0.057889 2.9529e-05
10:123547499 A G 1.961820 9.6723e-07
10:123552235 G T 0.121510 -2.9919e-05
10:123556509 G A 1.964652 -6.9567e-08
10:123557194 A G 1.292701 -3.6376e-06
10:123562608 A G 0.047237 -1.4581e-05
10:123566720 T C 1.574648 -2.9204e-05
10:123569487 G A 1.032363 -1.0923e-05
10:123573605 A G 0.043147 8.9257e-06
10:123590074 T C 0.044436 -1.3121e-05
10:123614760 G A 1.833521 -2.8372e-05
10:123620313 C A 0.695712 -1.1897e-04
10:123625190 C T 0.360476 1.9912e-05
10:123625438 C T 0.030592 -6.7088e-06
10:123633725 A G 0.139909 -2.6224e-05
10:123640628 C T 0.032523 -1.8864e-06
10:123654025 G A 1.834973 -2.8480e-05
10:123654652 C T 0.141232 -2.3637e-05
10:123670505 A G 0.029864 2.0056e-06
10:123678307 A G 0.114819 -2.9409e-05
10:123701252 T C 0.345385 2.5454e-05
10:123702987 A G 0.153539 -1.1939e-05
10:123706916 T A 0.497544 1.5550e-05
10:123709617 C A 0.602404 -4.2993e-05
10:123711397 A C 0.044772 -6.8762e-06
10:123715349 A G 0.173394 2.0963e-05
10:123726493 A G 0.069071 -5.8735e-07
10:123729233 C T 0.031493 -6.8717e-06
10:123731302 A G 0.046618 -9.2868e-07
10:123731328 C G 0.029466 1.0372e-05
10:123745931 A G 0.122662 -9.5970e-06
10:123746447 C T 0.319369 8.4109e-06
10:123753662 A G 0.058120 1.4022e-06
10:123753731 G A 0.027052 1.6977e-06
10:123758989 T C 0.147165 -3.9074e-06
10:123770622 A C 0.050134 1.0621e-05
10:123771234 T G 0.064148 -8.7228e-06
10:123772695 G A 0.834701 -2.1269e-05
10:123774019 T C 0.063196 -1.6008e-06
10:123774668 A G 0.347343 1.1795e-05
10:123776115 C A 0.481476 -1.0952e-05
10:123776608 G C 0.038809 -2.1125e-05
10:123777413 A G 0.046921 1.7103e-06
10:123779171 C T 0.100791 8.7878e-06
10:123780283 G A 0.202572 6.6301e-06
10:123782114 G A 0.307354 -6.8258e-06
10:123790689 C G 0.068027 7.7852e-06
10:123793061 C T 0.866367 2.1183e-07
10:123793801 G A 0.125596 -9.4459e-06
10:123795016 T C 0.088270 9.8454e-06
10:123796646 C G 0.726545 6.2847e-06
10:123800272 G A 0.102369 -2.2048e-05
10:123802646 G A 1.614780 -3.5119e-07
10:123803475 A G 0.059167 -1.4680e-05
10:123803643 A G 0.108383 2.6089e-05
10:123803685 T C 0.465103 1.3517e-05
10:123810115 T C 0.160846 2.7893e-05
10:123817598 T C 0.033981 1.4614e-05
10:123818827 C A 1.320970 -2.5177e-05
10:123819588 A G 0.090799 4.1382e-06
10:123821498 A T 1.611268 -4.4868e-05
10:123833105 G C 1.331411 1.7136e-05
10:123833183 T C 0.174775 5.8919e-05
10:123834855 C T 0.565951 4.0324e-06
10:123835093 A G 0.361299 -1.4079e-05
10:123837789 C T 0.260647 -3.9586e-05
10:123838026 G T 1.653541 3.8323e-06
10:123838687 T G 1.022599 -1.1417e-06
10:123842523 A G 0.455032 -5.6060e-06
10:123844172 T G 0.113367 1.2182e-05
10:123844503 T C 0.382211 -1.1109e-05
10:123846288 A G 0.454492 -2.4492e-06
10:123846490 T C 0.081909 1.5671e-05
10:123847554 T C 0.060945 6.5715e-06
10:123852167 G A 0.112932 1.5116e-05
10:123853004 C T 1.226625 3.9498e-07
10:123856471 T C 0.121945 -1.6957e-05
10:123859839 G A 0.134749 -9.1701e-06
10:123862547 G A 0.444877 -1.9109e-05
10:123863752 G A 0.600507 2.0279e-05
10:123865007 G A 0.179269 -1.7467e-05
10:123870932 G T 0.788772 1.9526e-05
10:123873749 A G 1.721000 -1.5965e-06
10:123878617 T C 0.080419 -2.1899e-06
10:123881303 A G 1.618662 7.6207e-06
10:123886923 C T 1.557952 1.0861e-05
10:123887894 A G 0.218296 6.3330e-07
10:123890894 T C 0.052068 -1.1703e-05
10:123891647 A C 0.235560 -1.8087e-05
10:123893275 G A 0.145427 8.2682e-06
10:123894350 C T 1.658984 2.0628e-05
10:123894412 C T 1.852951 1.1951e-05
10:123895174 T C 0.107077 -2.2591e-06
10:123897130 T C 1.667960 -9.3515e-06
10:123898981 A G 0.210248 1.8692e-05
10:123899507 T C 1.222175 -4.9688e-05
10:123899876 A G 0.110256 3.0663e-05
10:123900111 G C 0.247833 1.9334e-05
10:123900296 T C 0.140878 -1.3419e-05
10:123900764 A G 0.086695 -7.6247e-06
10:123901171 T C 0.066977 1.5415e-05
10:123901964 C T 0.273285 -9.0546e-07
10:123903133 A G 0.468203 -2.8850e-05
10:123903442 A G 1.578480 -6.5137e-07
10:123904707 A G 0.053075 -4.4932e-06
10:123904884 G A 0.206084 -1.7037e-06
10:123906610 C T 0.057532 4.7540e-06
10:123908098 A G 1.085288 -5.1507e-06
10:123910423 T C 0.025703 -2.4676e-06
10:123912848 G A 0.097816 9.7485e-07
10:123913330 C T 0.146597 -6.5677e-06
10:123918365 T C 0.134007 9.0457e-06
10:123919660 C A 0.058470 3.3402e-06
10:123921288 A G 0.137060 -5.4581e-06
10:123921894 G T 0.179106 -1.1134e-05
10:123924229 T G 0.666651 -3.1425e-06
10:123927799 C G 0.029901 3.8835e-06
10:123928034 C T 0.067537 1.0070e-06
10:123929133 C T 0.225731 -7.0393e-06
10:123934108 G C 0.206393 -1.7241e-05
10:123934772 A G 0.204605 -4.9250e-07
10:123935806 C T 0.486804 -8.9250e-06
10:123936896 A G 0.054139 2.8683e-05
10:123937461 C A 0.620658 -1.2058e-05
10:123939127 T C 0.807223 -9.9284e-08
10:123946421 G A 0.027627 2.0982e-05
10:123950227 A G 1.112167 -4.7490e-05
10:123959217 T C 0.310455 2.0863e-05
10:123964980 C A 0.976657 -1.4364e-05
10:123967911 T G 0.152128 -2.0069e-05
10:123971687 G A 0.028579 1.9515e-05
10:123972758 T C 0.056063 8.1426e-06
10:123981375 C T 1.021463 4.2885e-06
10:123981899 T C 0.635916 -1.0057e-05
10:123984809 T C 0.634992 -1.0568e-05
10:123990194 G A 0.148069 3.2618e-05
10:123990216 T G 0.029823 -3.0451e-05
10:123990244 A G 0.730108 -7.5729e-06
10:123996970 A G 0.091544 -2.5437e-05
10:124001284 C T 0.093271 -1.1625e-05
10:124002896 G A 0.729337 -5.8693e-06
10:124006043 T C 0.173048 -3.6576e-06
10:124009124 C G 0.131087 1.5811e-05
10:124011958 T C 0.244655 4.3066e-06
10:124013604 A C 0.475013 2.0604e-05
10:124014643 A G 0.754043 -5.0415e-06
10:124015629 T C 0.084618 -1.8289e-05
10:124015709 T C 0.756127 4.1391e-05
10:124017270 G T 1.071181 2.0401e-05
10:124017404 T C 1.018665 3.9894e-05
10:124021162 T G 0.641339 1.5500e-05
10:124023795 G T 0.368102 1.8503e-05
10:124028529 A G 0.055040 1.2333e-05
10:124029758 A G 1.055784 2.1955e-05
10:124034333 C T 0.742820 2.3465e-05
10:124034528 T G 0.732652 2.0306e-05
10:124035292 T G 0.037211 -8.0763e-06
10:124037200 T C 0.067320 -2.2943e-06
10:124039455 A G 0.361785 1.6565e-05
10:124041103 C T 0.132651 1.3685e-06
10:124041678 G A 0.514737 2.8811e-05
10:124042764 G A 0.561671 4.5765e-05
10:124045488 T C 0.274519 1.6056e-05
10:124046501 C T 0.065090 9.5230e-06
10:124055584 C T 0.055257 2.8887e-05
10:124061501 T C 0.568311 3.4444e-05
10:124066189 A G 0.900916 1.2306e-05
10:124068142 A G 0.051429 9.3608e-06
10:124070001 A G 0.136323 1.8609e-05
10:124087746 T C 0.024642 1.7503e-05
10:124088513 T C 0.040505 7.4384e-06
10:124089075 A G 0.259910 1.6554e-05
10:124091921 T C 1.045884 1.6852e-05
10:124096061 C A 0.616514 3.6012e-06
10:124096160 G A 0.056675 4.4878e-06
10:124099305 G A 0.540150 2.4476e-05
10:124104793 G A 0.629222 1.2173e-05
10:124108798 T C 1.578194 1.4693e-05
10:124111537 C T 0.276474 1.9422e-05
10:124116818 C G 0.495545 1.8103e-05
10:124128690 C T 0.355717 1.9192e-06
10:124129117 G A 1.668545 1.2001e-05
10:124129667 A G 0.142830 -2.7113e-06
10:124139161 A G 0.025754 8.3810e-07
10:124143632 T C 0.136054 -2.1495e-05
10:124162495 G A 0.047666 6.7044e-07
10:124165615 A G 0.939691 1.9920e-05
10:124166810 T C 0.088147 -3.3554e-06
10:124174203 C T 0.050137 -3.8443e-07
10:124180030 G A 0.037531 6.2218e-06
10:124189197 G A 1.177253 9.0330e-06
10:124201665 G T 0.239772 2.0947e-05
10:124208399 C T 0.332941 -4.4904e-06
10:124214251 A G 0.247782 -7.1938e-06
10:124214355 T C 0.306049 -2.0042e-05
10:124214448 T G 0.427025 1.5513e-05
10:124217414 C T 0.216963 2.6108e-05
10:124217632 G T 1.195010 6.3291e-06
10:124220544 A G 0.423475 1.1796e-05
10:124232420 A G 0.247466 -9.1098e-06
10:124234604 C A 0.517732 3.1853e-06
10:124235355 C G 1.529237 7.6545e-06
10:124237178 A G 0.184502 -4.0478e-06
10:124237612 G A 0.859431 8.0381e-05
10:124240662 A G 0.400285 1.4030e-05
10:124243020 T G 0.074630 1.6978e-06
10:124243587 G A 0.069781 -1.2414e-05
10:124257452 A C 0.044728 3.4428e-07
10:124261558 C T 0.045857 -1.1891e-05
10:124267087 A G 0.668891 -5.3095e-05
10:124267751 G A 0.138580 2.6931e-05
10:124268948 A G 0.028433 1.2242e-05
10:124274603 C T 0.166697 -1.0405e-05
10:124275030 G A 0.032346 4.5283e-05
10:124275372 A G 0.103596 -1.8930e-05
10:124283264 C T 0.920689 -2.6302e-05
10:124288724 A G 0.602962 1.3539e-06
10:124289827 T C 0.137632 2.2391e-05
10:124290171 T C 0.041502 2.4012e-05
10:124291502 T G 0.767843 -5.1831e-06
10:124293292 C T 1.967301 -5.1388e-06
10:124299336 G A 0.052021 -2.0330e-05
10:124299523 T C 0.027379 3.9482e-05
10:124299697 A G 0.047659 2.2854e-05
10:124304215 G A 1.846641 -1.7069e-05
10:124304771 G T 1.966823 -1.2936e-06
10:124307554 A G 1.148079 5.4824e-06
10:124309488 A G 0.027491 -4.8236e-06
10:124315760 T C 0.990555 -3.3124e-05
10:124318159 A G 0.040132 1.3813e-06
10:124318791 T C 0.041464 -4.5150e-07
10:124320116 G A 0.065963 -7.9426e-06
10:124325400 T C 0.078482 -2.4343e-06
10:124330368 T G 0.107764 2.7664e-06
10:124332035 C T 1.378495 -1.6335e-05
10:124338946 T G 1.047237 -8.2781e-07
10:124339817 C T 0.141116 6.4748e-06
10:124378238 C G 0.192828 4.8808e-06
10:124378602 T C 0.060282 -4.4530e-06
10:124382062 A G 0.242339 7.7678e-06
10:124383447 C T 0.194211 -1.8649e-05
10:124390721 C T 0.095181 1.3167e-05
10:124394721 C T 0.149415 3.1038e-05
10:124395814 T C 0.027066 1.3321e-06
10:124398679 G A 0.082337 7.0325e-06
10:124400229 G T 0.821666 1.8302e-05
10:124400981 T C 0.073327 7.8003e-06
10:124404306 T C 0.252671 4.5592e-05
10:124406036 G A 0.033600 -1.0123e-05
10:124406977 G A 0.559182 8.5425e-06
10:124407231 G A 0.115427 -3.9850e-06
10:124408632 T C 0.119079 1.2747e-05
10:124409334 T C 0.112827 2.4942e-06
10:124418878 G A 0.800451 -2.0115e-06
10:124419652 A C 0.054526 1.4240e-05
10:124434531 C T 0.181282 2.3874e-05
10:124436375 A G 0.114622 5.9618e-05
10:124443454 A G 0.061295 2.8868e-06
10:124445267 T C 0.269684 2.1462e-05
10:124451804 C T 0.740230 1.2487e-05
10:124452866 A G 0.470342 -2.9467e-06
10:124457452 T C 1.487354 -1.8128e-05
10:124459139 C T 0.836962 -3.2815e-05
10:124459248 T G 0.063835 5.7945e-06
10:124459923 T G 0.021942 -9.6589e-07
10:124462603 G C 0.094488 1.9477e-05
10:124467147 T C 0.220091 -3.2854e-05
10:124467722 T C 0.039975 -1.6226e-05
10:124468010 G T 0.097765 4.1550e-07
10:124472451 A C 0.037044 -1.1083e-06
10:124476677 T C 0.245556 5.9929e-06
10:124479220 G C 0.091652 1.0473e-05
10:124481469 A G 0.071651 1.4253e-05
10:124492780 G A 0.119895 -1.8311e-05
10:124494822 C T 0.193399 6.8704e-06
10:124501079 C T 0.021218 -5.4907e-06
10:124502269 G A 0.128799 4.1147e-05
10:124505217 G A 0.164045 -2.8474e-05
10:124507748 C T 0.165089 4.0861e-06
10:124512345 G A 1.075099 -8.3592e-06
10:124513498 A G 0.581560 -1.7973e-05
10:124514269 C T 0.784302 5.4770e-06
10:124521864 G T 0.168196 1.7695e-05
10:124523514 G A 0.265349 -4.4157e-05
10:124524418 T C 1.282930 1.1906e-05
10:124525523 G A 0.491706 5.6414e-06
10:124530097 T G 0.487762 -1.4141e-06
10:124537961 C T 0.274107 -1.9720e-05
10:124544811 T C 0.054839 6.3946e-06
10:124546315 T G 0.586347 -1.8622e-05
10:124547293 A G 1.174003 3.0023e-05
10:124550098 A G 0.359463 7.6868e-06
10:124554089 T C 1.304138 1.9037e-05
10:124557592 G T 0.158857 -3.5974e-06
10:124585833 C T 0.457388 -5.1424e-06
10:124590770 C T 0.588730 -2.0640e-05
10:124594153 G A 1.093308 2.8477e-05
10:124595429 T C 0.040543 -1.2539e-05
10:124605666 T C 0.249054 7.8870e-05
10:124607825 C T 0.422931 5.0163e-05
10:124610027 A G 1.112024 2.3135e-05
10:124622350 G A 0.117239 1.9785e-05
10:124632667 C T 0.068017 -6.5266e-06
10:124644448 T C 0.061302 -1.7407e-05
10:124648964 G A 0.037806 -1.8067e-05
10:124653996 C T 1.074245 1.5605e-05
10:124670298 G C 0.194398 -1.5596e-05
10:124671379 A G 0.067633 5.1032e-06
10:124675074 T G 0.099951 -1.8615e-05
10:124686656 C T 1.152574 2.1586e-05
10:124690291 A G 0.145064 -2.6680e-05
10:124701450 A C 0.043188 -6.7004e-06
10:124709249 G A 0.923065 2.6710e-05
10:124714018 A G 0.170824 1.1065e-05
10:124717846 A G 0.039758 2.2448e-05
10:124740079 A G 0.036096 -4.8535e-06
10:124742895 C G 1.386077 3.0192e-05
10:124763209 T C 0.026529 -5.4998e-06
10:124767745 G A 1.677285 8.9111e-06
10:124768423 A G 0.073276 -2.1577e-05
10:124769171 T C 0.055149 -1.1779e-05
10:124770855 G C 0.793981 -1.2668e-05
10:124778100 G A 1.383694 -2.6719e-06
10:124783824 A G 0.036538 1.0197e-06
10:124799286 G A 0.040471 -1.4174e-05
10:124806770 G A 0.173762 2.2775e-05
10:124809491 C T 0.227316 2.4434e-05
10:124818495 A G 0.034185 -7.3941e-06
10:124818861 T C 0.062156 -9.1345e-08
10:124826419 T C 1.190574 -1.8009e-05
10:124831654 T C 0.041389 3.0629e-05
10:124833730 G T 1.963459 1.0058e-05
10:124839468 T C 0.056250 -2.1157e-05
10:124848473 A G 0.410066 -1.4996e-05
10:124852915 G A 1.720881 7.4133e-06
10:124854302 C T 1.963846 1.0117e-05
10:124856209 G A 1.963625 9.4380e-06
10:124860963 G A 0.318744 1.1367e-05
10:124861748 C T 0.215528 6.8495e-06
10:124864355 T C 0.360657 -7.0973e-06
10:124871716 A C 0.456861 -1.3526e-05
10:124877289 C T 1.031686 3.3036e-06
10:124879148 C T 0.557503 1.2244e-06
10:124879183 T C 0.246038 1.9110e-05
10:124889206 A G 0.051300 1.1653e-05
10:124891137 T C 0.108740 4.5728e-07
10:124892160 C G 0.632319 2.2976e-05
10:124897519 C T 1.830376 -2.1537e-06
10:124898528 G C 0.674283 6.9462e-06
10:124901408 G A 0.184668 -2.9921e-06
10:124902187 C A 1.340166 -5.2793e-06
10:124902744 C T 0.723203 2.6319e-06
10:124907101 T C 0.065511 -1.4004e-05
10:124929150 T C 0.052391 -3.7349e-06
10:124931515 C T 0.246147 -3.2632e-05
10:124932086 A C 0.966464 -9.5515e-07
10:124933150 T G 0.205767 6.3283e-06
10:124935531 G C 0.074402 -1.5437e-05
10:124949760 A G 0.037238 -3.5918e-06
10:124950846 A G 0.028885 -7.4268e-06
10:124951341 T C 0.032149 5.3972e-06
10:124956000 A G 0.378890 1.9256e-05
10:124960031 A G 0.128921 1.2020e-05
10:124962758 A G 0.258893 -1.4466e-05
10:124964383 C T 0.074062 1.0903e-06
10:124969913 A G 0.705208 8.3060e-06
10:124973974 C T 0.083479 1.9504e-05
10:124980695 G C 0.415999 2.8274e-06
10:124987747 A G 0.057596 7.5396e-06
10:124990380 A G 0.857411 -3.8799e-06
10:125001575 T C 0.070849 -2.4829e-05
10:125003630 C T 1.652038 1.2420e-05
10:125005268 T C 0.203877 -9.0143e-06
10:125007445 T C 0.073202 2.5200e-05
10:125022170 G T 0.491978 -1.5029e-05
10:125031155 C T 1.137407 -1.0016e-05
10:125033347 T A 0.087059 4.0252e-05
10:125033389 G A 0.024275 1.0302e-05
10:125054319 T C 0.075483 -1.4822e-05
10:125059989 A G 0.084118 6.3622e-06
10:125061080 T C 0.231300 4.1584e-05
10:125061307 G A 1.965097 -4.1865e-06
10:125077919 C T 0.407829 -3.0388e-05
10:125083220 T C 0.303009 -1.2537e-05
10:125087580 C T 0.098438 1.5348e-05
10:125109478 C T 0.215144 4.4518e-07
10:125112096 G A 0.107040 5.1841e-06
10:125117465 A C 0.051531 -2.5650e-06
10:125120811 T G 0.195452 -5.8946e-06
10:125127109 A G 0.034644 1.2166e-05
10:125132539 A G 0.020613 5.8982e-06
10:125133086 A G 0.057947 -7.2905e-06
10:125134743 A C 0.830417 -5.2205e-06
10:125138242 T C 0.077118 1.1792e-05
10:125140383 G T 0.193453 -4.8438e-06
10:125153605 C T 1.897254 -7.7677e-06
10:125165896 A G 0.036898 1.8745e-05
10:125167761 A C 0.273774 1.0127e-06
10:125174770 G A 0.228981 5.0584e-06
10:125182167 T G 0.127728 -2.7182e-05
10:125183195 T C 0.076544 -2.6101e-05
10:125185403 C A 1.918244 4.4893e-06
10:125185442 T C 0.569644 1.1570e-05
10:125192223 T C 0.025281 1.3490e-05
10:125194403 G T 0.079998 -2.4856e-06
10:125194779 G C 0.280009 -5.9959e-06
10:125198916 G A 0.225000 1.1893e-05
10:125204321 T C 0.144112 1.0560e-05
10:125206647 A G 0.060296 6.2642e-07
10:125207138 C T 0.026733 -9.1625e-06
10:125210154 C T 1.266206 -1.0643e-05
10:125210522 G A 1.746771 -1.8111e-05
10:125212534 C T 1.844227 -4.9813e-06
10:125212822 C T 0.134606 -1.3239e-05
10:125215304 C G 0.082143 -2.9292e-05
10:125215981 A G 0.110834 2.0628e-05
10:125217174 A G 0.075622 -8.3628e-06
10:125221082 A C 0.238783 -2.3356e-05
10:125224533 C A 0.193062 3.1876e-06
10:125226178 A C 0.687835 2.9715e-05
10:125228663 A C 0.193443 -2.5354e-05
10:125230352 A G 1.236315 -6.8495e-06
10:125238532 A C 0.187330 -1.5100e-05
10:125239687 A G 0.102991 -1.3898e-05
10:125242283 T C 0.882366 -4.8521e-05
10:125242420 G A 0.122744 -3.5357e-06
10:125243884 A G 0.105643 1.7173e-06
10:125250259 C T 0.196190 -4.4341e-05
10:125250651 A G 0.088637 -1.1310e-05
10:125251408 A G 0.199641 -1.5818e-05
10:125252093 A G 0.373702 -3.9642e-05
10:125256095 T G 0.491965 1.2230e-05
10:125257980 C T 0.073450 5.5314e-06
10:125259268 T G 0.082136 -4.8813e-06
10:125259400 C T 1.924905 -3.1632e-06
10:125264527 G A 0.756875 -1.2143e-05
10:125267450 G A 0.175543 4.3805e-07
10:125269591 C G 0.218221 -9.4247e-06
10:125269855 T C 0.451377 -2.4379e-06
10:125270662 C A 0.067517 9.9730e-06
10:125274226 A G 0.497326 -4.5912e-05
10:125274575 G A 1.811402 -1.7242e-05
10:125275101 T C 0.457497 5.2656e-05
10:125275363 C T 0.766946 -1.4057e-05
10:125275786 A C 0.228077 1.5675e-06
10:125275978 G A 1.702315 -3.0060e-07
10:125276076 C G 0.234530 8.2411e-06
10:125277956 G A 0.236682 -5.3081e-06
10:125278806 C A 1.132386 -1.7919e-05
10:125279211 T C 0.270993 -4.2547e-05
10:125279782 A G 0.117222 1.2698e-05
10:125281191 T G 0.435854 1.8199e-05
10:125281326 C T 1.486314 -5.2160e-05
10:125285001 C T 0.071270 -1.3231e-05
10:125285925 T C 0.068112 3.1084e-05
10:125287792 A G 0.398541 2.1318e-05
10:125290017 A G 0.269171 1.6265e-05
10:125290738 T C 0.517133 -4.8489e-05
10:125300266 C T 0.454230 8.7040e-07
10:125301502 A G 0.171018 -8.4906e-06
10:125309861 T C 0.041029 6.7669e-07
10:125310696 A G 0.157704 2.2490e-05
10:125312906 A G 0.477366 -4.1020e-05
10:125314940 A C 0.036303 2.7574e-05
10:125320939 A G 0.249238 9.8285e-06
10:125322297 G A 0.384897 -2.2478e-05
10:125327801 C A 1.714269 -1.2916e-05
10:125333494 T C 0.432794 -8.2064e-05
10:125334199 A G 0.039084 -8.3597e-06
10:125334540 A G 0.085645 1.8485e-06
10:125340640 T C 1.945028 -2.0007e-05
10:125348285 T C 0.033716 3.2672e-06
10:125356265 C T 0.049495 -1.4430e-05
10:125365582 C A 0.349876 -2.0758e-05
10:125365597 C T 0.649424 5.3921e-05
10:125368117 G A 1.264884 4.5845e-05
10:125373115 A G 0.195106 -9.7657e-06
10:125374553 C T 0.603353 -9.6576e-07
10:125376495 G T 0.051691 2.7174e-05
10:125377804 A G 0.989110 -2.7968e-05
10:125381332 C G 0.043773 -6.3913e-06
10:125385066 T C 0.968433 1.2252e-06
10:125393795 T C 0.339255 -1.3116e-05
10:125405776 G A 0.072804 1.4494e-05
10:125411062 T C 0.128377 -3.7183e-06
10:125415905 G A 1.625119 2.5365e-05
10:125416261 G C 1.153410 -2.5856e-06
10:125416625 C T 0.389868 1.1568e-05
10:125419383 C G 0.065848 -7.5392e-06
10:125424306 C T 0.251505 3.1550e-05
10:125438536 C T 0.039809 8.6357e-06
10:125439038 A G 0.718882 -6.2160e-06
10:125442828 T C 0.027481 -4.3263e-06
10:125445215 T C 0.061459 -1.7368e-05
10:125451156 C T 0.095508 -1.2940e-06
10:125451208 A G 0.706898 3.5442e-05
10:125451452 C T 0.409111 2.5237e-05
10:125453358 A G 0.107101 3.9160e-05
10:125455780 C T 0.372753 -1.4582e-05
10:125455781 A G 0.028412 1.9565e-06
10:125464711 C T 0.172827 -1.2273e-05
10:125472769 T C 0.090782 3.5781e-06
10:125474629 T C 0.020688 -5.3093e-06
10:125474692 A C 1.441555 -1.0238e-05
10:125478237 T C 0.108713 -3.9401e-06
10:125480831 C T 0.444095 1.5343e-05
10:125481766 C T 0.027369 -2.8583e-06
10:125484798 T C 0.058960 -1.3931e-05
10:125487768 G A 0.474187 5.0546e-06
10:125490424 T C 0.081487 -2.6060e-06
10:125493113 G A 0.096191 2.4147e-05
10:125495231 C T 0.479419 7.5888e-06
10:125496009 C T 0.849388 -2.4373e-05
10:125509947 G C 1.606318 -1.4969e-05
10:125515848 T C 1.894779 1.0778e-06
10:125519051 A G 0.050164 -1.0505e-05
10:125519977 C T 1.618982 1.6812e-05
10:125524969 C T 0.113799 -3.2732e-05
10:125525978 C T 0.094801 2.0087e-05
10:125528297 G T 0.749042 -6.8792e-06
10:125534912 T C 1.671768 4.3412e-06
10:125536999 G C 0.084163 1.4198e-05
10:125537597 C A 0.759952 -1.3192e-05
10:125540177 T C 0.571520 1.1150e-05
10:125543163 C T 0.197985 -5.3649e-05
10:125545837 T G 0.264261 -5.5244e-05
10:125546418 G A 0.470131 -5.2805e-06
10:125548345 T C 0.044055 -7.5040e-06
10:125551169 G A 0.065518 -1.4103e-05
10:125551436 G A 1.479327 4.7425e-06
10:125551931 A G 1.199019 -9.6607e-06
10:125552342 T C 0.321514 2.4754e-05
10:125555791 T C 0.148266 -3.4658e-06
10:125556349 C T 1.114622 -1.7934e-05
10:125560212 G A 1.534381 8.7913e-06
10:125561147 G A 0.041022 -1.2445e-05
10:125564251 A G 0.026746 8.9373e-06
10:125564900 G A 0.248054 1.3441e-05
10:125566066 C T 0.822448 -2.5141e-05
10:125568388 C T 0.418386 -3.2912e-05
10:125572765 T C 0.045887 -1.5295e-05
10:125589698 A G 0.068744 -3.3240e-06
10:125593259 G T 0.105456 3.5416e-05
10:125597072 A G 0.459663 3.1235e-05
10:125598243 A C 0.195167 1.4209e-05
10:125600348 A G 0.037483 2.7882e-06
10:125615638 T C 0.151850 1.2038e-05
10:125616800 A G 0.308225 -6.0808e-06
10:125616969 A G 0.054441 2.4702e-05
10:125617894 T C 0.035256 4.7503e-06
10:125618033 A G 0.021038 -2.0469e-05
10:125620234 A G 0.341890 -3.5435e-05
10:125621175 C T 1.330279 7.8828e-06
10:125623975 T C 0.040135 1.3868e-06
10:125625215 C T 1.336185 -3.2304e-06
10:125629295 C A 0.494531 1.4518e-05
10:125630973 A G 0.059534 3.1425e-06
10:125631050 T C 0.539749 -2.1977e-05
10:125635648 T C 0.262126 -9.4354e-07
10:125635730 T C 1.345997 -3.7632e-06
10:125643667 G A 0.037711 -2.2971e-06
10:125649185 A G 0.780807 -7.3127e-06
10:125649549 T C 0.522192 -1.2307e-05
10:125650709 C G 0.778230 -3.1650e-06
10:125654287 C T 0.059103 -5.5648e-06
10:125656195 A G 0.179262 -1.4868e-05
10:125657207 G T 0.636641 1.6657e-05
10:125661607 C T 0.124111 -2.6131e-06
10:125661978 T C 0.050280 1.1548e-05
10:125664801 A G 0.360184 -8.7037e-06
10:125666239 T C 1.339489 -6.3181e-06
10:125667887 G A 0.884899 1.7846e-05
10:125669087 A G 0.063257 1.9924e-05
10:125670941 A C 0.146808 5.4404e-05
10:125677075 A G 0.811004 6.0290e-06
10:125677593 T C 0.038999 4.6360e-06
10:125678432 G A 1.265244 1.8713e-05
10:125678581 G C 1.320311 8.8256e-07
10:125678755 A G 0.957778 -3.1308e-05
10:125678982 C A 0.168570 2.8456e-07
10:125681274 G T 0.449327 -1.2996e-05
10:125683133 A G 1.473194 1.5729e-05
10:125684673 A G 1.446220 1.3596e-05
10:125686769 A G 0.049926 -1.2142e-05
10:125687980 T C 0.129846 1.3644e-05
10:125695197 A C 1.032948 -2.1809e-05
10:125696801 A G 0.105571 1.1158e-05
10:125697849 C T 1.511612 -2.0636e-05
10:125699409 G A 0.647931 -1.9196e-05
10:125703740 C T 0.472405 1.5987e-05
10:125703816 T C 0.209521 -1.4393e-05
10:125706486 G T 0.189771 -1.9205e-05
10:125707214 G T 0.319267 -5.4100e-06
10:125707465 A C 0.024401 -1.0576e-05
10:125709080 A G 0.199362 8.0810e-06
10:125712874 T C 1.297430 7.5743e-06
10:125722486 G T 0.470624 -6.5198e-06
10:125723642 C A 0.167601 5.7905e-07
10:125728988 T C 1.203224 7.6399e-06
10:125730223 A G 0.133705 3.9702e-06
10:125734394 T C 1.272414 -5.0473e-08
10:125745178 C A 0.058395 -7.0321e-06
10:125750492 C A 0.393676 -1.5931e-05
10:125756643 G A 0.248680 -1.6634e-05
10:125756780 G A 1.278959 -3.9758e-05
10:125757384 C T 0.057600 1.2982e-05
10:125757776 T C 0.331557 1.1817e-05
10:125757924 G C 0.030619 -2.0681e-05
10:125761974 C T 0.190720 -1.4493e-05
10:125764026 T C 0.545770 -8.8714e-06
10:125765451 C G 0.047445 -4.1223e-06
10:125765458 A G 0.039037 -5.9107e-06
10:125768032 T C 0.214046 -2.8168e-05
10:125771377 C T 1.197200 -3.0227e-05
10:125773318 T C 0.525755 -1.2744e-05
10:125774073 C T 1.813112 2.8855e-06
10:125775439 A G 0.049311 -2.1151e-06
10:125779338 A C 0.065491 1.0534e-05
10:125780647 G A 0.059616 6.6885e-06
10:125780759 C G 0.551251 -3.4764e-05
10:125784766 C T 0.045500 -5.0479e-06
10:125784851 T C 0.578228 -5.9034e-06
10:125788817 A G 0.221022 -6.5669e-06
10:125789597 A G 1.668643 -3.4899e-06
10:125789950 C T 0.563133 -1.1148e-05
10:125790399 C T 0.092934 9.5689e-06
10:125796933 C T 0.523800 -6.2050e-06
10:125798111 C T 0.340445 -1.7226e-06
10:125801809 A C 0.523505 1.5003e-05
10:125802150 T C 0.074776 -1.5150e-05
10:125802888 C T 1.869263 1.1718e-05
10:125804055 G A 0.057953 -4.3670e-07
10:125805631 A G 0.070784 1.5610e-05
10:125823442 A G 0.036167 -1.4312e-05
10:125823590 G A 0.663438 -1.4916e-05
10:125824450 T C 1.317316 8.2822e-06
10:125825377 A T 0.624418 3.2855e-05
10:125826412 C A 0.057267 7.0974e-06
10:125830596 T C 1.333325 9.9367e-06
10:125836840 G A 0.624384 3.1890e-05
10:125842193 G A 0.034331 1.0470e-05
10:125849315 T C 0.695988 -1.7747e-05
10:125854966 A G 0.267913 -1.0403e-05
10:125856010 T C 0.059769 2.2986e-05
10:125859733 G A 1.440634 9.3917e-06
10:125860494 T G 0.071729 1.7161e-05
10:125867071 C G 1.450014 2.8045e-06
10:125921423 G A 0.734756 1.7853e-06
10:125921909 T C 1.186558 1.2131e-05
10:125922922 G A 0.398769 4.3243e-05
10:125928360 C T 0.831974 1.7925e-05
10:125928581 T G 1.842979 -2.3203e-05
10:125932422 T C 0.042154 2.1516e-05
10:125932457 G A 0.227945 -3.6390e-05
10:125934670 C A 0.142000 -9.8725e-06
10:125935908 T C 0.060490 1.3222e-05
10:125937250 C T 0.081548 2.0058e-05
10:125937628 A G 0.042341 -1.4134e-05
10:125937755 T C 0.122819 1.5391e-05
10:125937820 C T 0.156341 -1.0646e-05
10:125940466 A G 0.408580 -2.7130e-05
10:125945432 A G 0.106108 -2.2641e-05
10:125949069 C T 0.836129 -2.7240e-05
10:125956839 C T 0.615531 3.3114e-06
10:125956902 G T 0.082517 2.0734e-05
10:125964019 T C 0.066745 -9.7633e-06
10:125964411 A G 0.789837 2.6294e-06
10:125965713 T G 0.025866 2.0555e-05
10:125967560 A G 1.393434 -1.7765e-05
10:125967796 T C 0.145808 -3.3786e-06
10:125975658 T C 0.654507 6.6253e-06
10:125978379 C T 0.185906 -2.1344e-05
10:125987168 T C 0.070030 1.5668e-05
10:125990064 T C 0.148117 -4.0397e-06
10:125990522 A G 1.258404 -9.7288e-06
10:125997442 A G 0.082123 -1.2771e-05
10:125998922 G A 0.086179 1.0435e-05
10:126001806 A G 0.048488 6.5675e-06
10:126012384 C A 0.923334 1.5986e-05
10:126017922 C A 1.281250 4.3353e-07
10:126018940 G T 0.054169 -1.6729e-05
10:126019087 C T 0.094440 5.5738e-07
10:126026714 T G 0.045445 1.8335e-05
10:126028248 A G 0.081259 -1.0253e-05
10:126031910 G A 0.149313 7.1843e-06
10:126033511 G T 0.070281 2.4511e-05
10:126037108 T C 0.085060 -1.0492e-05
10:126038055 A G 0.099125 -1.1020e-06
10:126046232 A C 0.199366 2.3045e-05
10:126046479 G A 0.271248 1.1492e-05
10:126047795 A G 1.083425 1.5913e-06
10:126054274 C T 1.257350 -4.1670e-06
10:126056539 A G 1.034790 1.2311e-05
10:126057118 T C 0.153363 4.7629e-05
10:126057167 T C 0.052891 2.2233e-05
10:126057700 C G 1.339146 -1.0474e-05
10:126058037 T C 1.946538 -1.8971e-07
10:126058997 A G 0.282821 -6.8560e-06
10:126068162 C T 0.322902 1.8215e-05
10:126068253 C T 0.115982 -6.4694e-06
10:126075632 A C 0.046377 -3.6542e-06
10:126077802 A G 0.728167 -1.6280e-05
10:126080504 G A 0.173452 2.8414e-05
10:126086730 A G 1.742674 -5.7988e-06
10:126090430 G A 0.446774 -1.4582e-05
10:126091814 C A 0.628263 3.4098e-06
10:126093991 C T 1.633873 -8.4144e-07
10:126107465 A G 0.049814 -5.6365e-06
10:126107506 C A 1.608541 -2.3518e-06
10:126109296 T C 0.270150 2.0219e-05
10:126113056 A G 0.091941 -5.8847e-06
10:126130121 A G 0.542608 6.2590e-06
10:126135262 T C 0.286914 6.3615e-06
10:126137436 C T 0.839773 1.6728e-05
10:126138345 T C 0.236515 1.3848e-05
10:126141160 G A 0.096538 -2.2531e-05
10:126142257 G C 0.054339 -1.9794e-05
10:126144179 C A 1.337313 2.0099e-05
10:126145388 T C 1.453540 2.5162e-05
10:126147677 A G 0.026202 5.3808e-06
10:126153362 A G 1.449640 2.0513e-05
10:126154782 T C 0.723469 3.8041e-05
10:126157123 A G 1.175937 -8.0631e-06
10:126157899 A G 0.081807 1.3752e-05
10:126157910 G A 0.368898 -7.4965e-06
10:126158935 G A 0.580265 -1.9451e-05
10:126163280 C T 0.032754 -1.1466e-05
10:126163405 A C 0.076734 -1.5450e-05
10:126168010 T G 0.591195 -1.2684e-06
10:126168299 G A 0.042787 1.0248e-05
10:126168869 A C 0.316479 4.5613e-06
10:126172629 A G 0.106047 7.2979e-06
10:126172863 G A 1.787270 5.1933e-06
10:126172907 A G 0.039979 1.4832e-05
10:126173339 G A 0.269035 -5.0567e-06
10:126175039 C T 1.687658 -1.2076e-05
10:126180651 A G 0.397293 3.1197e-06
10:126181713 A G 0.571738 1.2221e-05
10:126182680 A C 0.207467 -2.4360e-05
10:126184513 T C 0.059079 7.6919e-06
10:126184961 T C 0.027263 1.6611e-05
10:126185675 C G 0.111504 -1.6768e-05
10:126185707 T C 1.362424 -9.5260e-06
10:126189396 A G 0.075493 1.2093e-06
10:126195037 T C 0.158133 4.5266e-07
10:126209578 C T 0.122309 -3.3475e-06
10:126210423 T C 0.049393 2.7786e-06
10:126217563 T C 0.872367 1.1431e-05
10:126221465 C G 0.040934 -7.3988e-06
10:126223511 C A 0.317210 -1.0708e-05
10:126224647 T C 0.153043 1.5172e-05
10:126224735 T C 0.073185 -1.9510e-05
10:126224788 A G 0.164283 -3.0944e-05
10:126228805 T G 0.111140 7.9664e-06
10:126230878 A C 0.927468 -7.1024e-06
10:126233418 T C 0.049461 -2.1308e-05
10:126235295 A G 0.051273 -1.0285e-05
10:126235455 G C 1.391078 -3.9763e-05
10:126235538 C A 1.470488 -3.6199e-05
10:126245041 G A 0.859152 4.1875e-05
10:126246679 C T 0.074415 1.3493e-05
10:126250069 T C 0.498037 -8.3986e-06
10:126253781 G A 1.707649 -1.4827e-05
10:126259948 A G 1.029925 1.2454e-05
10:126260511 A G 0.412626 9.1043e-06
10:126261826 C A 0.035661 8.9932e-06
10:126264394 T G 0.069142 2.4004e-05
10:126264468 T C 0.056056 1.2224e-05
10:126265591 A G 0.793811 -1.6079e-05
10:126266756 A G 0.900229 1.3864e-05
10:126268406 T A 0.082215 -2.2559e-06
10:126272746 T C 0.408254 -1.5820e-05
10:126277624 T C 0.131692 1.0886e-06
10:126279034 G A 0.036059 1.5142e-05
10:126289457 A G 0.194344 -2.4088e-05
10:126290070 A G 1.197941 1.3283e-05
10:126294167 A G 0.536689 1.8427e-06
10:126295263 A G 0.453598 1.5438e-05
10:126297670 T C 0.581723 -5.7236e-06
10:126298185 G T 0.520251 2.3729e-05
10:126298843 A C 0.036239 -1.1522e-05
10:126302936 A G 0.956530 -2.5196e-05
10:126303580 T C 0.267821 -9.6060e-06
10:126306694 T C 0.097860 -1.5329e-05
10:126308683 G A 0.116087 -1.5374e-05
10:126309448 G C 0.902242 -1.4068e-05
10:126311076 A G 0.036517 -1.7232e-05
10:126314654 G A 0.346051 1.0138e-05
10:126314735 T C 0.134592 4.1687e-06
10:126315410 C T 0.348856 2.5937e-05
10:126319600 A G 0.861549 3.1362e-05
10:126319773 A G 1.210276 1.3135e-05
10:126346603 T C 0.221747 -4.0230e-05
10:126352402 G A 1.950570 -2.1447e-06
10:126366013 A G 1.872564 -9.4204e-06
10:126367182 T C 0.064495 -2.6248e-06
10:126371030 A G 0.034263 8.9892e-06
10:126371957 T C 0.594826 4.7469e-06
10:126378406 A T 0.042005 -7.6837e-06
10:126395144 T C 0.041427 -1.5737e-05
10:126398774 G A 0.104344 1.5599e-06
10:126406420 C A 0.047914 -1.9561e-05
10:126412475 A G 0.113731 -1.0428e-06
10:126417181 A C 0.121149 -8.3181e-06
10:126419400 C T 0.027603 3.6187e-06
10:126428607 A G 0.136945 -6.7517e-06
10:126430151 A C 0.056111 -1.1042e-05
10:126445531 A G 0.083731 -1.3649e-05
10:126445630 G A 1.470824 -1.0829e-07
10:126482849 T C 1.135112 1.9020e-05
10:126485684 G A 0.478314 -1.0363e-05
10:126488660 A G 1.141501 2.0649e-05
10:126519851 T G 0.051154 1.1039e-05
10:126527715 A G 0.085101 -1.4163e-05
10:126548593 A G 0.052932 1.2839e-05
10:126553456 C G 1.412912 1.9836e-05
10:126553566 T C 0.106088 -1.6466e-05
10:126554668 G A 0.440746 -2.4898e-05
10:126554888 A G 0.100951 1.9549e-06
10:126563149 C T 0.030989 -2.7497e-06
10:126571681 G C 0.338745 -1.1000e-05
10:126575672 G A 1.195633 3.3822e-05
10:126576503 C T 0.465857 -1.2868e-05
10:126578768 T C 1.604295 1.6713e-05
10:126580438 C G 0.227101 7.3393e-06
10:126581891 C T 1.888921 -4.0114e-05
10:126582160 G A 0.583223 1.8645e-05
10:126583230 T C 0.038279 -2.9928e-05
10:126587920 T C 0.098384 2.2721e-05
10:126592684 C T 0.284334 -5.0086e-05
10:126605010 T C 0.025621 1.4246e-05
10:126617169 C T 0.369486 3.1307e-05
10:126626701 G A 0.028688 9.6186e-06
10:126635262 G A 1.504037 2.9330e-05
10:126635335 A G 0.199627 1.8602e-06
10:126637359 C T 0.095362 -2.2917e-05
10:126644770 G A 0.070189 -1.2523e-05
10:126654117 A G 0.037830 -1.5552e-05
10:126663332 A G 0.125032 2.2723e-06
10:126681688 C T 1.918506 -1.5257e-05
10:126682041 C T 0.040512 3.1541e-06
10:126683802 A G 0.562994 3.2726e-06
10:126684263 C T 1.747359 -8.6825e-06
10:126688370 A G 0.810929 6.2195e-06
10:126689020 A G 0.058474 2.0736e-08
10:126691276 A G 0.041869 -7.3208e-08
10:126695073 C T 0.098540 3.7095e-05
10:126696872 C T 0.576464 -3.2396e-06
10:126697820 T C 1.957815 1.5475e-07
10:126702814 A G 0.181204 1.4574e-05
10:126705683 A G 0.104419 -5.6815e-06
10:126707881 T C 0.740726 -2.2931e-05
10:126708059 A G 0.178185 1.9189e-05
10:126712157 C T 0.095073 3.5851e-05
10:126712694 T C 0.180408 -3.5927e-06
10:126714966 G A 0.979781 3.6404e-05
10:126715075 C T 0.247575 -1.9275e-06
10:126715154 G A 0.798612 -3.9448e-05
10:126715629 T C 0.550339 -3.5651e-05
10:126715692 T C 0.098496 -2.0749e-05
10:126717332 T C 0.032377 1.2158e-05
10:126717714 T C 0.038187 8.9662e-06
10:126722338 T G 0.031697 -8.4664e-06
10:126722650 C A 0.550190 -4.2151e-05
10:126724294 C T 0.096004 -9.0425e-06
10:126728012 C T 0.135979 -1.2284e-05
10:126730827 G A 0.208654 -2.6025e-08
10:126733978 G A 1.103630 -4.0586e-05
10:126734779 T G 0.499992 -8.4201e-06
10:126738444 T C 0.764103 -3.4073e-05
10:126739338 C T 0.708135 -9.5556e-06
10:126739513 C T 0.721391 -6.7622e-05
10:126739730 A G 0.103239 -2.2327e-05
10:126741854 C A 0.688223 -1.5089e-05
10:126742777 G A 0.249598 4.7804e-06
10:126746869 C T 0.352453 -6.0393e-06
10:126747046 T C 0.248884 -8.6138e-06
10:126747809 T G 0.804483 -7.9625e-06
10:126749329 A C 0.045384 -4.9156e-06
10:126750568 A G 0.549377 -1.4808e-06
10:126753851 A C 0.079036 3.0121e-05
10:126754944 T C 0.070322 -2.4110e-05
10:126756876 T G 0.682317 1.3482e-05
10:126757201 C G 0.102335 2.5906e-05
10:126758389 C A 0.842751 3.9587e-06
10:126759593 A G 0.160676 1.8731e-05
10:126759800 G A 0.166700 -1.5620e-05
10:126759841 C T 0.086379 5.5560e-06
10:126763801 C T 0.093352 2.6401e-05
10:126765577 T C 0.306470 -2.7523e-05
10:126767218 A G 0.128150 -2.2126e-05
10:126770495 A G 0.083683 -5.9962e-06
10:126770596 C G 0.150660 3.1502e-05
10:126772898 A C 0.068296 -7.2896e-07
10:126773746 G A 0.260035 -8.7651e-06
10:126775236 A G 0.491118 -1.8616e-05
10:126776863 C A 0.384772 2.4918e-06
10:126781215 A C 0.573159 2.7463e-07
10:126781665 G A 0.033390 -2.9107e-06
10:126790661 C T 0.148474 -1.9313e-05
10:126795020 A G 0.139335 -2.5645e-05
10:126795159 A G 0.022891 -2.2726e-05
10:126795964 T G 0.041937 2.2650e-05
10:126797519 C T 0.253073 -1.5268e-05
10:126802962 A G 0.081960 -1.7765e-05
10:126803078 G A 0.121717 -1.1813e-05
10:126806136 T C 0.125086 -6.3516e-06
10:126806658 G A 0.049641 1.7962e-06
10:126810140 G A 1.657424 -9.4075e-06
10:126814286 T C 0.998273 1.7383e-06
10:126819462 A G 0.096086 4.0413e-07
10:126819977 A G 0.456430 -1.8174e-05
10:126820983 T C 0.642386 -1.4547e-05
10:126823911 T C 1.622429 -1.8882e-05
10:126832894 C T 0.200624 8.9880e-06
10:126837139 C T 0.172544 -1.1194e-05
10:126837211 A G 0.202555 4.8864e-06
10:126842221 C T 0.028334 -8.7222e-06
10:126842421 T G 1.400190 1.5031e-05
10:126845058 C A 0.106928 5.7962e-06
10:126853662 A C 0.085706 8.5095e-06
10:126853954 A G 0.057182 -1.1274e-06
10:126855142 A G 0.079603 2.1160e-05
10:126859029 G A 1.006228 4.0456e-05
10:126860212 T C 1.954211 -2.2105e-06
10:126865062 A G 0.034940 1.8945e-05
10:126866982 A G 0.129564 7.2677e-06
10:126875562 A C 0.021008 1.8469e-06
10:126875893 C T 0.036235 -2.4148e-06
10:126875920 G A 0.228420 1.9581e-06
10:126877415 C T 0.118637 -7.3901e-07
10:126878229 T G 0.039815 7.6172e-07
10:126880188 G A 0.100397 1.1944e-05
10:126883482 T C 0.122666 2.9561e-06
10:126883605 A G 0.094906 1.1609e-05
10:126885159 A G 0.625567 1.5680e-05
10:126886874 G A 0.199073 -4.8422e-05
10:126887261 G C 1.375106 -2.8318e-05
10:126887421 T C 0.442970 -5.7254e-06
10:126887532 G T 0.033777 -5.3468e-06
10:126888345 G C 0.052418 -1.3808e-05
10:126890656 T C 0.507403 -9.6448e-06
10:126896989 G A 0.396688 -1.6511e-05
10:126897442 G A 0.076635 -3.9147e-06
10:126899052 C T 0.101390 1.1485e-05
10:126903068 T C 0.272734 -1.2134e-05
10:126906820 G T 0.173762 2.0602e-05
10:126908208 T G 1.564133 -6.0932e-06
10:126908331 T C 0.078057 2.1868e-05
10:126912186 G A 0.769281 1.6863e-05
10:126924399 G A 0.397483 -1.8900e-05
10:126931806 T C 0.069996 -3.9162e-06
10:126932506 G A 0.087953 -1.5950e-05
10:126934685 T C 1.249098 5.8837e-06
10:126942083 A C 0.103487 1.5664e-06
10:126946865 G T 0.082738 -1.5876e-05
10:126947145 A G 0.054356 -7.8344e-06
10:126947714 T C 0.048988 -1.3197e-05
10:126967045 G T 1.627913 4.6442e-05
10:126981173 G A 0.894718 1.9264e-05
10:126990647 A G 0.068285 -6.3475e-07
10:126993393 G A 0.020086 -2.1148e-05
10:127008286 G C 0.121897 3.4143e-05
10:127026378 A G 0.022724 -1.1570e-05
10:127040155 A G 0.351865 -4.6209e-05
10:127041985 T C 0.553386 2.0958e-05
10:127043957 A G 0.027671 -1.0981e-05
10:127045207 A G 0.085920 -7.2836e-06
10:127050269 C T 0.178548 7.0084e-06
10:127052028 C T 0.098336 1.4630e-05
10:127059719 G A 0.037769 -2.4158e-05
10:127063879 T G 0.499104 -2.7433e-05
10:127065459 A G 0.594031 -2.5417e-05
10:127066972 A G 0.128908 2.0399e-05
10:127075111 A G 0.095066 7.1757e-07
10:127082824 T C 0.034280 6.7206e-06
10:127085818 A G 0.543366 6.2828e-05
10:127099425 G A 0.113676 -9.6673e-06
10:127099749 C T 0.074188 1.1920e-05
10:127104521 G A 0.289243 -5.8402e-05
10:127107886 A G 0.258930 -4.8319e-05
10:127119267 G T 0.189632 1.3808e-05
10:127120348 T C 0.059245 9.7457e-06
10:127126163 G A 0.026240 8.2355e-06
10:127134203 C T 1.576382 6.1366e-06
10:127135140 A G 1.595985 -1.2335e-06
10:127146118 A G 0.147246 -6.7042e-07
10:127154382 G A 0.061129 1.4663e-07
10:127156277 C T 0.120126 -4.6062e-06
10:127157246 C T 0.026692 2.8201e-05
10:127162386 T C 1.085036 -1.3953e-05
10:127162822 G A 0.048145 2.1080e-05
10:127185501 T C 0.048237 1.6892e-05
10:127190028 C A 0.460054 1.9145e-06
10:127191035 G A 0.060027 -9.8964e-06
10:127208244 A G 0.099690 -1.5317e-05
10:127209521 T C 1.520571 -2.9362e-06
10:127212342 C A 0.119021 2.2174e-06
10:127221190 A G 0.554001 6.0305e-06
10:127230966 T C 0.049787 1.0761e-05
10:127231195 A G 0.092339 1.4171e-05
10:127236300 T C 0.366718 1.0745e-05
10:127236834 A G 0.081021 1.2359e-05
10:127237449 A G 0.131675 1.9730e-05
10:127242209 A G 0.060850 -9.3772e-07
10:127244526 C T 0.807842 -9.7488e-06
10:127246319 T C 1.259961 8.1585e-06
10:127252381 G C 0.986462 6.3573e-06
10:127258691 A G 0.823682 3.6656e-06
10:127259711 C T 0.080528 -3.2618e-07
10:127260685 A C 0.053336 1.9553e-05
10:127270823 C T 1.036565 -3.9782e-06
10:127271438 C T 0.025135 -3.1555e-05
10:127271548 A C 0.235407 -2.6964e-06
10:127276021 T C 0.207008 1.1418e-05
10:127276562 A G 0.052180 -1.1598e-05
10:127280375 T C 0.761159 4.9890e-06
10:127296172 G A 0.228539 -1.3329e-05
10:127297038 G A 0.273441 -1.6175e-05
10:127297274 G A 0.157939 7.9702e-06
10:127308873 G A 0.642893 -1.1782e-05
10:127312933 G A 0.126830 3.1716e-05
10:127314393 A G 0.166938 -1.5189e-05
10:127320259 T G 0.094974 -1.2914e-05
10:127328501 A C 0.192692 -1.4504e-05
10:127329391 C T 1.084696 9.9982e-06
10:127344489 T C 0.078651 1.2097e-05
10:127349286 G C 0.140283 9.7031e-07
10:127368542 G A 0.156956 -8.6145e-06
10:127369438 A G 0.061323 1.0738e-05
10:127369766 G A 0.082048 1.4153e-05
10:127370912 C T 0.079070 -3.4865e-06
10:127371995 C T 0.259311 -8.2716e-06
10:127372732 A G 0.036694 4.4168e-06
10:127374646 A G 0.026332 3.5417e-06
10:127375368 C T 0.097150 -2.3627e-06
10:127376340 A G 0.103154 1.3477e-05
10:127378210 C A 0.028766 1.5743e-06
10:127378696 G A 0.097048 -9.4111e-06
10:127378993 T C 0.041678 2.5767e-06
10:127379189 T C 0.947687 -7.2238e-05
10:127380234 A G 0.036388 -8.0894e-06
10:127380751 G A 0.106710 -3.1595e-06
10:127385056 A G 0.088205 -1.0195e-05
10:127387775 A G 0.146549 -4.5635e-06
10:127388963 G C 0.182200 -1.0804e-05
10:127389009 G A 1.287258 -1.6673e-05
10:127394745 C T 0.701387 -3.3108e-06
10:127410161 G A 1.546239 6.4354e-06
10:127410421 A G 0.032288 2.3557e-06
10:127420725 C G 0.076047 -4.2516e-06
10:127428132 G C 0.123716 -3.9533e-07
10:127428578 G A 0.049090 -5.6867e-06
10:127441439 A G 0.163178 1.4088e-05
10:127444650 T C 0.756919 4.7998e-06
10:127446960 A G 0.048961 -9.1398e-07
10:127453765 G T 0.064097 -2.1761e-05
10:127457754 T C 0.233279 2.2284e-06
10:127462525 G A 1.658916 3.1780e-06
10:127465818 T G 0.713847 -7.3466e-06
10:127469078 A G 0.035236 4.9240e-07
10:127472277 G A 0.257894 2.0443e-06
10:127475693 T C 0.128075 -3.6731e-06
10:127482764 C T 1.029895 7.3400e-06
10:127484234 G A 0.946001 -2.2622e-06
10:127486199 A C 0.052806 -4.6352e-07
10:127488678 C G 0.232109 -5.8342e-06
10:127495868 T C 0.026352 -9.4036e-06
10:127498645 A G 0.038938 -2.5840e-06
10:127527170 G A 0.053727 -5.9910e-06
10:127528153 C T 0.388372 -1.5431e-05
10:127528267 C T 0.895721 1.4696e-06
10:127532782 C A 0.827989 1.2529e-06
10:127541603 C T 0.129537 -1.0678e-05
10:127548587 G C 1.880775 -1.3281e-05
10:127550491 C T 0.906087 3.2065e-06
10:127567201 C T 0.025278 -2.9498e-05
10:127571260 T C 0.140504 -3.0692e-06
10:127573461 C T 0.053816 4.4212e-06
10:127632485 T C 1.585062 -4.3361e-06
10:127642064 T G 0.890206 -7.4858e-06
10:127653081 T C 0.837645 -5.3209e-06
10:127656824 T C 0.052990 -1.0284e-05
10:127661538 A G 0.087447 2.1609e-06
10:127662157 G A 1.796245 7.5821e-06
10:127675607 C A 0.835955 -1.1117e-06
10:127676228 C G 0.031384 1.7730e-05
10:127685717 A G 0.128489 -1.6739e-06
10:127685876 C A 0.108454 3.5133e-06
10:127689413 T C 0.055213 1.2997e-05
10:127693479 G A 0.052874 8.4671e-06
10:127700066 C T 0.812500 -1.1174e-05
10:127705856 C T 0.071981 -2.1442e-06
10:127709057 G A 1.370737 1.0217e-05
10:127711954 A G 0.553800 2.1569e-05
10:127719632 C T 0.039186 -8.8195e-06
10:127729801 G A 1.573108 -1.0532e-05
10:127733297 T C 0.315884 -3.9730e-06
10:127733303 C T 0.253763 -7.3196e-07
10:127733527 T C 0.385536 1.1698e-05
10:127734082 A C 0.575311 -4.3278e-06
10:127743048 A G 1.122149 1.2742e-05
10:127751578 A G 0.027440 -1.1084e-06
10:127755642 C T 0.525460 6.7768e-06
10:127756109 T C 0.031482 -8.4906e-07
10:127759334 A G 0.852502 2.2206e-05
10:127766907 G A 0.432488 1.7494e-06
10:127773975 G A 1.264265 2.6765e-05
10:127778107 C T 0.587166 4.3532e-06
10:127780811 C T 1.503850 6.0279e-06
10:127786509 C T 0.812884 6.6284e-07
10:127789598 G A 0.117185 5.8521e-07
10:127790688 C T 0.101872 -9.6212e-06
10:127790997 T C 0.531708 -1.7683e-06
10:127795346 T C 0.073185 -4.3820e-07
10:127795769 G A 1.890135 -3.1739e-06
10:127798951 C A 0.899913 9.5576e-06
10:127800143 A C 0.071199 -9.2061e-06
10:127805076 G A 1.170865 -4.5064e-06
10:127805472 C A 0.040104 6.8043e-06
10:127807238 C T 0.020708 -1.3494e-05
10:127813183 C T 1.170192 -1.0081e-05
10:127814489 C T 1.580360 9.0077e-06
10:127821721 C T 0.386172 -6.5991e-07
10:127823687 G A 0.029504 1.1597e-05
10:127823882 C T 0.848932 7.9793e-06
10:127832689 A G 0.493202 1.0138e-05
10:127834142 G A 0.773953 -1.7783e-05
10:127839507 T C 0.039605 -2.2514e-06
10:127843641 C T 0.742025 1.9632e-05
10:127850507 T C 1.178790 1.3820e-05
10:127852115 A C 0.769023 -2.2421e-05
10:127852936 T C 0.183546 7.5621e-06
10:127854380 T C 0.371842 -1.1482e-05
10:127855392 G A 1.905859 -6.6263e-06
10:127855523 C A 1.645558 -6.0635e-06
10:127859150 G A 0.249316 1.3005e-05
10:127859791 T G 1.755485 -1.7569e-05
10:127859794 T G 0.794474 -5.7481e-06
10:127860601 A G 0.176614 2.6774e-06
10:127861858 G A 0.901415 -5.0596e-05
10:127863802 A G 0.052422 -2.0666e-05
10:127867162 C A 0.086991 -3.9853e-06
10:127867994 C T 0.267423 5.2205e-06
10:127875125 C T 0.036055 -5.9833e-06
10:127875516 C G 0.131607 1.8105e-05
10:127875739 T A 0.452931 -3.3651e-05
10:127882922 C T 0.054550 9.2213e-06
10:127883396 T C 0.093519 2.5754e-05
10:127886463 C T 0.410471 1.1187e-05
10:127891398 A G 0.054322 -3.8488e-06
10:127893631 A G 0.119755 2.1791e-05
10:127895762 A G 1.649495 -1.7798e-05
10:127903316 G A 1.979594 3.9904e-07
10:127904435 T C 0.048774 -1.2445e-05
10:127904710 C T 0.521710 4.3304e-05
10:127915016 G A 1.947041 1.1486e-05
10:127921106 T C 0.055570 9.0419e-06
10:127922388 T C 0.164140 -1.0530e-05
10:127929138 G A 0.969898 6.1682e-06
10:127931073 A G 0.023891 1.6821e-05
10:127934162 A G 0.037333 -1.9373e-05
10:127936111 A G 0.090697 -3.8105e-07
10:127942005 C G 0.158306 -1.5806e-05
10:127943038 A C 0.934295 1.3894e-06
10:127943457 A G 0.338082 2.9446e-05
10:127946698 G C 0.412106 -1.8991e-05
10:127948491 T G 0.112330 -7.3709e-06
10:127956401 T G 0.032115 1.2941e-05
10:127957049 T G 0.049382 1.1080e-05
10:127957439 T C 0.119041 1.9657e-05
10:127961035 G A 0.144421 1.3714e-05
10:127962222 C T 1.084037 -4.2149e-05
10:127962392 T A 0.033587 -7.2289e-06
10:127967532 T C 0.031326 2.0120e-05
10:127975679 T A 0.094940 1.8704e-05
10:127978216 A G 0.496347 3.4072e-06
10:127979263 A G 0.253729 2.4855e-05
10:127980777 T C 1.047937 1.1243e-05
10:127980857 C T 0.075918 3.2140e-05
10:127981133 A G 0.113901 2.3025e-05
10:127983157 T C 0.032975 2.5069e-05
10:127985027 T C 0.038687 1.0337e-05
10:127988695 C T 0.438801 8.4963e-06
10:127992190 C A 0.203561 1.7215e-05
10:127996741 G A 0.430217 -4.8434e-07
10:127997303 G A 1.517269 -1.1777e-05
10:127999256 T C 0.065620 -1.2157e-06
10:127999424 C T 0.255201 -5.6753e-06
10:128000478 A G 0.434501 -3.5649e-05
10:128001759 T C 0.450663 -9.5934e-06
10:128002338 G A 0.560910 2.2161e-05
10:128002598 A G 0.075160 1.4888e-06
10:128004665 C A 0.076836 -1.3554e-05
10:128005880 A C 0.538957 1.1007e-05
10:128006670 A G 0.287802 1.1070e-06
10:128007683 G A 1.290477 -2.0822e-05
10:128008557 T C 0.402505 -1.5798e-05
10:128008613 A G 0.051545 -4.5429e-06
10:128014803 G A 0.412881 9.8457e-06
10:128016929 T C 0.577980 -1.9675e-05
10:128021034 A C 0.020243 1.2068e-06
10:128024772 A G 1.265540 -3.5434e-06
10:128031401 C G 0.157106 -6.6738e-06
10:128045913 C G 0.110297 -1.7137e-05
10:128058562 C T 0.025560 8.6500e-06
10:128068527 C A 0.684850 -1.7310e-05
10:128068677 G A 0.249425 -8.8127e-06
10:128080561 A G 0.125535 1.9213e-05
10:128081325 G A 1.094073 -1.3230e-05
10:128082813 C T 0.225412 1.8306e-06
10:128083624 A C 0.130002 -2.5507e-06
10:128086622 T G 0.391867 -9.4437e-06
10:128096073 G T 0.202276 -2.3079e-05
10:128099361 T C 1.796048 -1.1013e-05
10:128106335 T C 0.058576 -8.3149e-06
10:128109395 C A 0.188513 -1.9985e-05
10:128112052 T C 0.528853 -1.9114e-05
10:128113029 T C 0.115213 -1.4549e-05
10:128113320 G A 0.458735 -3.8280e-06
10:128114282 C T 0.032808 -2.4150e-05
10:128117765 A G 0.337290 -1.3535e-05
10:128120687 A G 0.294833 -2.4045e-05
10:128122827 T C 1.321752 -2.0624e-05
10:128123627 T C 0.065657 1.2955e-05
10:128127580 A G 1.272020 -2.4976e-05
10:128141955 C T 0.392248 -5.2417e-07
10:128143338 A C 1.728732 -1.1924e-05
10:128144078 T G 1.603438 1.1159e-05
10:128144858 G A 0.110521 -1.2211e-05
10:128144883 G A 0.025407 7.4423e-06
10:128144886 A G 0.704824 -2.8953e-06
10:128145099 T C 0.918231 3.9703e-06
10:128145950 A G 0.093767 -2.2338e-06
10:128147905 A G 0.278289 -7.7530e-06
10:128148056 C T 0.613998 5.4583e-06
10:128153755 A G 1.706881 3.5701e-05
10:128154513 C T 1.064376 -1.3140e-05
10:128154686 T C 0.486698 -3.7347e-05
10:128157085 C T 0.576001 1.9344e-05
10:128160530 G A 0.281407 2.2809e-05
10:128162871 T A 0.136129 1.7354e-05
10:128172037 A G 0.294663 3.2705e-06
10:128180189 A G 0.268368 2.8167e-06
10:128183195 G T 0.042586 -1.0501e-05
10:128183308 G A 0.978656 -3.5839e-06
10:128183434 G C 0.033549 -1.0496e-05
10:128185714 T C 0.085659 5.2639e-06
10:128191222 G A 0.450463 -9.1289e-06
10:128191368 C T 0.455168 -1.1122e-05
10:128192985 T C 0.580543 -3.4691e-05
10:128193368 T C 0.257948 -1.0839e-05
10:128198136 A G 1.723805 2.5721e-05
10:128201182 T G 0.109376 -3.1625e-05
10:128205290 T G 0.229219 6.3580e-06
10:128209140 T C 0.258726 3.1028e-06
10:128211574 G A 1.694230 9.5671e-06
10:128214041 T C 0.098296 -8.5441e-06
10:128215613 A G 0.082463 -4.9262e-05
10:128222816 C G 0.054377 3.1123e-06
10:128225586 A G 0.066681 1.5050e-05
10:128227769 A G 1.224344 -2.4520e-05
10:128228708 A G 0.159231 5.1463e-06
10:128231556 C T 0.385132 1.9671e-05
10:128233231 C T 0.077363 4.0138e-05
10:128233446 G C 0.253328 -1.3173e-05
10:128233463 G A 0.048101 1.9009e-05
10:128233729 G A 0.043106 4.7613e-05
10:128234001 G T 0.610017 2.7371e-05
10:128236106 A G 0.734691 3.2450e-06
10:128240801 C T 0.082629 1.4854e-05
10:128241239 A G 0.886269 -3.6455e-06
10:128243410 T C 0.559604 1.2546e-05
10:128249065 T C 0.848885 -6.2445e-06
10:128249761 G T 1.845186 -7.7418e-06
10:128252212 C T 0.349981 -1.9256e-06
10:128252741 A G 0.108240 -1.7778e-05
10:128254512 T C 0.021653 -2.1918e-06
10:128254943 C T 0.027899 -1.8042e-05
10:128255567 A G 0.878599 1.2907e-05
10:128268801 C T 0.036779 -1.2368e-05
10:128269743 A G 1.126354 -4.1637e-06
10:128269993 C A 0.796986 7.3927e-06
10:128270162 A T 0.204642 -9.6899e-06
10:128270973 C T 0.163956 -1.7097e-06
10:128278919 T C 0.147461 -5.2341e-05
10:128283430 A G 0.067259 1.2807e-05
10:128283448 C T 0.057192 -1.8429e-05
10:128289025 C T 0.043032 -1.1597e-05
10:128290337 T C 0.039676 -3.5342e-06
10:128292075 T C 0.022340 -2.5577e-06
10:128295061 T C 0.045945 -1.4589e-05
10:128300327 C T 0.373144 -3.0036e-05
10:128303021 A C 0.087280 -1.4619e-05
10:128305254 C T 0.045170 -7.7961e-06
10:128315502 A G 0.996971 -1.0929e-05
10:128322202 T C 0.137781 -9.1598e-07
10:128323682 C A 0.704695 3.0608e-06
10:128328342 T C 0.039057 6.5405e-06
10:128335844 A G 1.114802 -1.6313e-05
10:128338779 G A 0.169889 -6.2959e-05
10:128340539 C A 0.743300 -2.2069e-06
10:128346912 C T 0.209667 -2.5504e-05
10:128351287 G A 0.378213 1.1335e-04
10:128352819 C T 0.918142 6.0408e-06
10:128355114 A G 0.362625 -9.1215e-06
10:128356092 A G 0.028817 -2.6169e-06
10:128356386 T C 0.050137 3.4547e-06
10:128356858 A G 0.376864 -1.4053e-05
10:128359685 T C 0.050358 2.8132e-06
10:128363353 T C 0.115264 5.4558e-06
10:128372802 A C 0.897458 -4.0597e-06
10:128374047 T C 0.696222 1.5791e-05
10:128374851 T G 0.637722 1.3248e-05
10:128375459 C T 0.462947 -2.7680e-05
10:128375625 T C 0.038979 -4.1188e-05
10:128377475 T G 0.463209 2.2148e-06
10:128378724 C T 0.127983 6.0973e-06
10:128387376 C T 0.324285 -5.6838e-07
10:128390249 A C 0.040084 7.6073e-06
10:128391702 T G 0.051215 -2.4973e-05
10:128391896 G A 0.515301 -3.5729e-06
10:128395835 T C 0.046251 8.9797e-06
10:128400379 C T 1.009788 2.2317e-05
10:128402081 A G 0.428490 -7.3454e-06
10:128403949 G A 0.611563 1.0424e-05
10:128404888 C T 0.135633 1.6581e-05
10:128405932 T C 0.434171 -5.8276e-07
10:128406812 A G 0.060581 3.2191e-05
10:128407765 T C 0.818854 2.1678e-05
10:128408650 G A 0.044748 1.3342e-05
10:128409111 T C 0.043310 6.9219e-06
10:128409135 A G 0.065263 1.2715e-05
10:128410980 G T 0.867805 2.5720e-05
10:128412656 C T 0.027923 -8.8152e-06
10:128413223 T C 1.231467 1.5862e-05
10:128419984 C T 1.406360 2.5654e-06
10:128421740 A G 0.079903 -9.4503e-06
10:128423620 G A 0.049583 -6.1338e-06
10:128423743 T C 0.073824 3.9139e-06
10:128425046 G A 0.387760 -7.0636e-06
10:128429350 A G 0.065572 -1.1082e-05
10:128430518 G A 0.633418 8.2787e-06
10:128433869 G C 0.050052 9.1908e-06
10:128435404 C A 0.061778 -1.7819e-05
10:128437840 T C 0.068656 6.5340e-07
10:128438450 T C 1.276970 1.6867e-05
10:128441696 C T 0.032795 1.6467e-05
10:128443813 G T 0.914052 1.9504e-05
10:128449111 G A 1.643648 1.6560e-05
10:128459833 T C 0.989770 -1.1114e-05
10:128460730 A G 1.774571 3.8985e-06
10:128462459 T C 0.853529 -5.9543e-06
10:128464664 C T 0.577079 -2.5640e-05
10:128466412 C T 0.100948 -6.6292e-06
10:128469063 G A 0.028089 -4.0330e-05
10:128474837 G T 0.087270 -3.3746e-06
10:128475049 T C 0.028100 1.3890e-05
10:128475525 C T 0.117348 -8.9738e-06
10:128481982 T C 0.049950 1.2746e-05
10:128492138 A G 0.217089 -1.9400e-05
10:128498108 C A 0.146679 1.9015e-05
10:128502878 C T 0.470546 -1.4479e-05
10:128506657 C T 1.310502 2.9503e-05
10:128512351 G A 0.049807 -1.0112e-05
10:128513055 T C 0.036582 -2.9293e-06
10:128521711 G A 0.057654 7.9926e-06
10:128526023 T C 0.096497 4.3668e-06
10:128527541 T C 0.073776 2.4739e-05
10:128535506 T C 0.088038 -9.6917e-06
10:128537708 T C 0.204346 4.1160e-05
10:128538253 C T 0.407584 -1.9695e-05
10:128545476 T G 0.428990 3.8272e-05
10:128553795 T C 1.113445 9.6540e-06
10:128556240 G A 0.564830 -3.2977e-06
10:128560622 A G 1.614018 4.0422e-07
10:128563270 A G 0.061326 2.9139e-05
10:128564322 T C 0.088110 5.6599e-06
10:128577534 T G 0.049474 6.5189e-06
10:128578867 G A 1.655136 -1.2531e-05
10:128580365 T C 0.121588 7.1085e-06
10:128580991 G C 0.700754 -4.9666e-06
10:128585042 C T 0.253593 -9.7701e-06
10:128587846 C T 0.473762 -1.1946e-06
10:128589024 G A 0.396311 -1.6228e-05
10:128591042 A G 0.750990 1.7725e-05
10:128592869 T C 1.905689 -9.1625e-06
10:128592993 C T 0.314943 1.0596e-05
10:128595190 T C 1.531501 -1.2184e-06
10:128596341 G T 0.528502 1.6400e-05
10:128597037 C A 0.048107 -2.8618e-06
10:128597308 A G 1.002730 -1.6496e-05
10:128600355 C T 0.027964 -1.9487e-06
10:128602444 A G 0.289172 -1.3799e-06
10:128606124 G A 0.090598 1.7679e-05
10:128608215 T C 0.717332 1.6233e-06
10:128608296 G A 0.398527 -2.4878e-05
10:128608542 G A 0.561521 1.7917e-05
10:128608747 T C 0.189136 -1.8606e-05
10:128608985 C A 0.824868 -8.6858e-06
10:128612635 T G 0.392584 1.7947e-05
10:128614338 C T 0.067945 -6.6124e-06
10:128616011 T C 0.055669 4.6882e-06
10:128766833 A G 0.035698 3.0701e-06
10:128766857 G T 0.057029 -1.6473e-06
10:128766916 T C 0.047125 -5.8128e-06
10:128768902 C A 0.118545 -2.5178e-05
10:128771099 T C 0.110508 1.6004e-05
10:128777390 C G 0.771172 1.5136e-05
10:128777653 A G 0.892855 9.3859e-07
10:128780467 T C 0.054265 9.2299e-06
10:128780771 A G 1.904730 -1.5503e-05
10:128788311 A G 1.146750 -1.7648e-05
10:128789443 A C 0.111337 -4.1732e-07
10:128791805 A G 0.533170 -1.8790e-05
10:128807078 A G 0.181214 -5.3546e-06
10:128807096 C G 0.250961 -1.8942e-05
10:128821175 T C 0.440831 2.6975e-05
10:128822549 C T 0.721293 -3.8743e-05
10:128822696 T C 0.107105 3.9165e-06
10:128824401 T C 0.437197 -1.9776e-05
10:128828376 C T 0.399880 1.6551e-05
10:128834391 C T 0.134041 -1.9100e-05
10:128837885 T C 0.158068 3.3648e-05
10:128846012 T G 0.028096 2.9446e-05
10:128857060 T C 0.114584 7.8948e-06
10:128858260 A G 0.149109 -4.9299e-05
10:128862679 C A 1.826204 -2.2428e-05
10:128862846 A G 0.043137 -2.1897e-05
10:128863253 G A 0.412344 -1.1008e-05
10:128869660 G A 0.026842 3.4913e-06
10:128884444 G A 0.227948 -1.3551e-05
10:128886708 A C 0.034144 3.3717e-06
10:128892571 G A 0.900402 -3.2088e-05
10:128903632 C T 0.084639 -1.4828e-05
10:128905205 G A 0.088361 -1.0843e-05
10:128908472 G A 0.265853 -1.0260e-05
10:128915452 G A 1.968201 4.9869e-06
10:128920844 C T 0.043130 -1.3172e-06
10:128937450 A G 0.508192 1.2216e-05
10:128942752 C T 1.782904 2.4420e-05
10:128944080 T C 1.759735 2.8453e-05
10:128944408 T G 0.071689 -2.4351e-06
10:128953276 A C 0.150670 -1.7517e-05
10:128955279 G A 0.047744 -7.2321e-06
10:128956791 T C 0.041661 2.4051e-05
10:128956820 A G 0.160662 2.7362e-05
10:128974220 A G 0.553202 -1.3494e-06
10:128975256 A G 1.179443 2.1787e-05
10:128990073 A G 0.118654 -2.2285e-06
10:128990711 T C 0.204221 -2.8442e-05
10:128992245 C T 0.068806 1.9014e-05
10:128996576 G A 1.733845 3.8194e-05
10:129006037 A G 0.286986 3.7044e-06
10:129006541 C T 0.058698 -1.3304e-05
10:129010970 T C 0.700652 2.9014e-05
10:129015808 C G 0.304845 -2.6718e-05
10:129027867 C T 0.063985 2.6871e-05
10:129031127 G A 0.828897 2.6542e-05
10:129031266 A G 0.271234 -2.1313e-05
10:129033663 A G 0.034671 9.2613e-06
10:129034293 G A 0.136935 2.4252e-06
10:129035665 C T 0.020477 -8.9690e-06
10:129036184 G T 0.242567 -8.9758e-06
10:129037501 C T 0.562378 1.4347e-05
10:129039861 G A 0.063288 -1.1649e-05
10:129041170 A G 0.026991 2.6916e-06
10:129041645 A G 0.027532 -3.2760e-07
10:129043310 C A 0.070339 -1.4564e-05
10:129043562 A G 0.592926 2.9919e-05
10:129045623 A G 0.074082 1.0741e-05
10:129048450 T C 0.267229 -9.8869e-06
10:129051517 G C 0.817368 2.1003e-05
10:129064419 A G 0.021793 -1.7431e-06
10:129065709 C T 0.820017 -2.7328e-05
10:129073212 G C 0.039622 -9.6137e-06
10:129078656 A G 0.033481 1.7063e-06
10:129079151 G A 0.021667 9.1480e-06
10:129081738 G A 0.233432 6.6186e-06
10:129083592 T C 0.037357 -9.0610e-06
10:129083975 T G 0.089677 -2.3259e-05
10:129089317 C T 0.856561 -1.9113e-05
10:129096055 A C 0.173167 3.6034e-05
10:129098412 T G 0.042583 -7.7967e-06
10:129099832 A G 0.074279 -3.2016e-05
10:129113693 T C 0.033716 -9.8553e-06
10:129118738 G A 0.138703 3.5262e-05
10:129121374 T C 0.304396 -2.7612e-05
10:129121623 A G 0.077288 7.2575e-06
10:129121892 A G 0.290219 2.3753e-05
10:129123388 G A 0.868716 1.4543e-05
10:129136409 A G 0.129693 -9.8939e-06
10:129139956 A G 0.070482 2.4114e-05
10:129140160 G A 0.095953 1.5505e-05
10:129140763 A G 1.352949 1.4965e-05
10:129143171 C T 1.214937 -1.7100e-06
10:129145581 A G 0.047764 -5.9656e-06
10:129146491 G A 0.923001 1.0113e-05
10:129148087 C T 0.100189 5.7899e-06
10:129148432 C A 0.022014 -1.2757e-05
10:129148882 A G 0.093318 7.9079e-06
10:129149464 C T 0.326492 1.4721e-05
10:129152608 A G 1.209728 -1.1712e-05
10:129153704 T C 0.390143 -8.7752e-06
10:129154745 T G 0.025621 -1.6869e-06
10:129158237 G A 0.383412 -2.0001e-05
10:129159848 G A 0.857122 -1.5204e-05
10:129159888 C T 0.561685 1.8234e-05
10:129160098 A G 0.570531 -1.9643e-05
10:129160803 C T 0.512758 2.9820e-05
10:129164064 C T 0.135531 -1.0670e-05
10:129165854 C T 0.154284 2.3043e-05
10:129169432 A C 0.609286 -1.7980e-05
10:129172272 C A 0.115149 -4.0173e-06
10:129176617 T G 0.032071 4.6082e-06
10:129176729 A G 0.085016 4.6205e-05
10:129179653 T C 0.128625 1.7815e-05
10:129181776 C T 0.045483 -1.5971e-05
10:129182958 T C 1.401063 1.1550e-05
10:129186277 A G 1.525888 -1.1467e-06
10:129190473 T C 0.955755 6.1252e-05
10:129191953 T C 0.039489 -5.2979e-07
10:129191973 C T 0.330912 -3.2097e-05
10:129192143 T C 1.710865 -1.6164e-05
10:129192182 G A 0.376554 8.6853e-06
10:129192286 C T 0.071199 2.3840e-07
10:129192987 C A 0.933442 1.0365e-06
10:129193311 G A 1.422261 -2.7337e-05
10:129193390 G A 0.159356 5.0446e-06
10:129193576 A G 0.065732 -6.9479e-06
10:129194502 T G 0.133069 1.2953e-05
10:129199544 A G 0.107808 4.0395e-06
10:129200964 A G 0.476516 -1.4196e-05
10:129204611 T G 0.391262 -3.6118e-05
10:129204666 C T 0.852648 -5.6526e-05
10:129211210 G A 0.495511 2.2727e-06
10:129215326 T G 1.731258 1.7648e-05
10:129216264 T C 0.508722 7.1851e-06
10:129217817 T G 0.143381 -2.5638e-07
10:129222807 C G 0.158911 -1.7684e-06
10:129224344 G A 0.141983 7.7704e-06
10:129228032 A G 0.076809 6.2882e-07
10:129230032 T C 0.034161 -8.5448e-06
10:129233816 G T 0.220196 3.0636e-05
10:129237011 T C 0.054928 6.1958e-06
10:129238264 A G 0.061448 -2.2819e-05
10:129245684 A G 0.519119 -4.4208e-05
10:129247747 G C 0.057909 6.2975e-06
10:129247813 C A 0.196989 -2.8162e-07
10:129248077 A G 0.772205 2.9330e-05
10:129248542 T C 0.207005 -3.8348e-05
10:129252691 G A 0.022286 -1.7619e-06
10:129254745 C T 0.049777 8.2719e-06
10:129258824 A G 1.075065 1.7055e-05
10:129259324 G A 0.694563 -1.7184e-05
10:129271850 A C 0.615664 -6.2884e-06
10:129279485 T G 0.315034 -2.4230e-05
10:129279875 G T 0.079199 -1.2972e-06
10:129281603 T C 0.187891 -5.5797e-05
10:129281715 C T 0.106095 -2.0423e-05
10:129283733 A G 0.041899 6.1141e-06
10:129289065 T C 0.680073 1.1855e-05
10:129298285 C T 0.466017 -3.9155e-05
10:129301814 T C 0.043161 8.5963e-06
10:129305535 C A 0.106003 3.1404e-05
10:129312952 T C 1.039091 2.0941e-05
10:129315699 C T 0.154274 7.7898e-06
10:129316419 G A 0.817345 4.0849e-05
10:129319906 A C 0.041638 2.4571e-06
10:129321808 G T 1.862385 1.7337e-05
10:129326397 A G 0.064478 5.6635e-06
10:129329623 A G 0.056777 3.3553e-05
10:129332163 G A 0.530923 -6.1198e-05
10:129336588 T C 0.082582 -9.7473e-07
10:129336988 T G 1.449392 -9.2325e-06
10:129338773 A G 0.055213 -7.4932e-06
10:129339535 C T 0.036817 -5.0490e-05
10:129344973 G A 0.040172 2.9744e-06
10:129347785 T C 0.072865 2.1555e-05
10:129350295 C T 0.166234 -8.7463e-06
10:129350371 C T 0.608419 -9.8215e-07
10:129350856 C G 0.283168 -3.1108e-05
10:129351046 C T 0.036283 -6.8951e-07
10:129353824 C T 0.966083 -2.4725e-05
10:129362962 G A 0.592596 -3.2647e-05
10:129365619 A G 0.244376 -2.1726e-05
10:129370373 G A 1.490363 -4.7129e-05
10:129370851 G A 0.166384 -2.1142e-05
10:129370935 G A 0.066626 -3.7252e-05
10:129372993 T G 0.037629 1.8249e-05
10:129380357 C T 0.656832 2.3809e-05
10:129395867 A G 0.040964 1.1291e-05
10:129397994 T C 0.238963 4.3795e-06
10:129400407 T C 0.072545 2.2497e-05
10:129401659 C T 0.034280 -5.8618e-06
10:129403295 T G 0.114934 -1.7594e-05
10:129404037 G A 0.560967 -2.0503e-05
10:129406109 G T 1.077584 2.0631e-05
10:129408452 C T 0.020834 -1.6764e-06
10:129410038 T C 0.033757 -4.6635e-06
10:129417680 A G 0.087692 -2.0169e-05
10:129418956 T C 0.840195 1.4982e-05
10:129420087 A G 0.245076 3.6433e-05
10:129429090 A C 0.361955 -7.1332e-06
10:129433949 T C 0.166992 -2.4045e-06
10:129435333 T G 0.576824 -4.2034e-05
10:129449274 A G 0.031258 -2.2215e-05
10:129452307 C T 0.324615 5.6928e-06
10:129452624 A G 0.059986 -6.7747e-06
10:129452854 G T 0.052432 1.2813e-05
10:129455074 G A 0.351066 -1.0215e-05
10:129455935 T G 0.779063 -2.2260e-06
10:129462499 G T 0.101791 -1.2592e-05
10:129469060 G A 0.373583 1.0513e-07
10:129481096 C T 0.455777 4.9484e-06
10:129481452 C T 1.885460 -2.8634e-05
10:129482600 C T 0.040764 1.6463e-05
10:129483579 T G 0.036405 6.7498e-06
10:129484271 T C 0.022167 8.6521e-06
10:129484502 C T 0.776519 -9.8332e-06
10:129484615 T C 0.116614 -3.9109e-05
10:129486338 A G 0.046173 1.0264e-05
10:129487650 C T 0.468587 -1.4672e-05
10:129492209 A C 1.974403 6.5682e-06
10:129500918 G A 0.137999 -4.8191e-06
10:129504152 G T 0.020477 -1.0259e-07
10:129511972 T C 0.067520 -9.6660e-06
10:129512774 G C 0.076227 -8.5179e-07
10:129513668 A G 1.665981 -9.7928e-06
10:129514903 A G 1.666093 -8.6762e-06
10:129526158 G A 0.124722 -3.6654e-05
10:129528865 A G 1.730343 1.8625e-06
10:129530124 T C 1.961687 1.2328e-05
10:129532920 C G 0.045085 1.4403e-05
10:129537821 A G 0.285058 7.4302e-06
10:129540953 C A 0.341424 1.0623e-05
10:129543035 G C 0.035610 -1.2174e-05
10:129543193 T C 0.073181 3.5982e-06
10:129548670 C T 0.021786 3.9370e-05
10:129551733 T C 0.088426 -6.1497e-06
10:129553163 A C 0.065474 2.6452e-05
10:129553773 G A 0.168097 7.3932e-06
10:129557450 T C 0.031068 -1.1835e-05
10:129557517 G T 0.060870 -7.8987e-06
10:129572899 T C 0.177488 5.8441e-06
10:129577109 A G 0.057253 -3.8995e-06
10:129579625 G A 1.382089 -2.1669e-05
10:129581276 G A 0.213074 1.2828e-05
10:129582469 A G 0.059442 1.2594e-05
10:129594596 A G 0.573142 1.5186e-05
10:129596315 T C 0.355057 7.4407e-06
10:129597382 A G 0.280740 1.0135e-05
10:129600030 A G 1.380512 -2.3885e-05
10:129600152 T C 0.548844 2.4638e-05
10:129600376 G A 0.263194 1.7642e-05
10:129603358 G A 0.063842 7.7876e-06
10:129611879 G T 0.172898 1.1645e-05
10:129613380 G A 0.084224 4.0719e-06
10:129615722 T C 1.302557 -2.4264e-05
10:129615948 C T 0.238589 2.9386e-05
10:129620308 T C 0.078176 2.4129e-05
10:129621741 A G 0.252114 9.2145e-06
10:129627269 T G 0.033526 -1.5269e-06
10:129628584 G A 0.591460 -4.1869e-05
10:129629310 A G 0.055998 -1.6199e-06
10:129629621 G A 0.546069 1.1921e-05
10:129631313 G T 1.265404 -3.1970e-05
10:129631406 A G 0.067191 -1.8398e-05
10:129632076 G A 0.492379 2.4787e-05
10:129632728 G A 0.429792 -2.7188e-06
10:129632779 G A 0.491533 -1.3737e-05
10:129633708 G A 0.311958 -1.5487e-05
10:129635908 C T 0.233207 6.4024e-06
10:129640089 C T 0.076703 -8.2750e-07
10:129640624 C A 0.042923 -5.2669e-06
10:129642394 A G 0.025162 -1.5567e-05
10:129643446 T C 0.481272 3.4569e-06
10:129643489 G T 0.090850 -4.0006e-06
10:129643586 C A 0.033277 6.6113e-06
10:129643691 A C 0.123869 -1.1859e-05
10:129645195 C T 0.563677 -9.0518e-07
10:129647638 G T 0.356536 -5.3144e-06
10:129649673 A G 0.432461 1.8023e-05
10:129650638 A G 0.034729 -1.4699e-05
10:129652602 C T 1.155487 1.8559e-05
10:129652787 A G 0.234795 8.2194e-06
10:129653987 A G 0.066198 3.2069e-06
10:129654519 G A 0.214349 7.4313e-06
10:129658478 A G 0.195939 -3.0195e-06
10:129664230 G A 0.032540 7.3266e-06
10:129664513 A G 0.089259 -1.5386e-05
10:129670325 T C 0.081609 -2.4731e-05
10:129671325 T C 0.093526 -9.3285e-06
10:129673194 A G 0.109277 -5.6696e-06
10:129673853 A G 0.038058 -7.0490e-06
10:129675190 A G 0.180741 6.5535e-06
10:129676169 T C 0.107621 -6.4211e-06
10:129680686 A G 0.266135 7.2564e-06
10:129681029 G A 1.522529 2.8835e-06
10:129681484 A C 1.217619 -6.3148e-06
10:129681641 G C 0.093845 -1.4690e-05
10:129681917 C A 0.299252 -2.8353e-05
10:129684797 C G 0.172068 -2.2926e-06
10:129690826 T A 0.194534 8.6261e-06
10:129692918 T G 0.192648 9.5483e-06
10:129695644 T C 0.055200 2.2487e-05
10:129701338 A G 1.079576 -6.3112e-05
10:129702981 T C 0.387719 -2.6624e-05
10:129706908 C G 0.113918 -4.7093e-06
10:129708841 G A 0.099792 -9.2280e-06
10:129710004 C T 0.078189 9.3131e-06
10:129710276 A G 0.186297 -1.8284e-05
10:129713217 A G 0.051885 8.0446e-06
10:129715325 T G 0.043287 1.6285e-05
10:129716472 A C 0.076833 -7.1822e-07
10:129717000 A G 0.031013 -2.0085e-05
10:129718678 T C 0.185494 -2.4471e-06
10:129722790 A G 0.191400 -1.7810e-05
10:129724190 G A 0.753050 -2.7674e-05
10:129730516 A G 0.153720 -2.1600e-05
10:129734338 A G 0.049838 1.0739e-05
10:129737172 A G 0.562871 -4.3612e-05
10:129738559 C T 0.140535 -2.1061e-05
10:129739485 A G 0.060350 1.3044e-05
10:129740668 G A 0.333098 -3.0713e-05
10:129742330 A G 0.032856 9.2676e-06
10:129747411 T C 0.091714 1.7973e-05
10:129747569 C G 0.182298 -3.5564e-05
10:129751331 A G 0.315432 -7.9974e-06
10:129754438 G A 0.187633 -1.0315e-06
10:129757850 A G 0.415897 -1.4935e-05
10:129759892 T C 0.320171 -1.4881e-05
10:129763552 A T 0.146713 1.6860e-05
10:129767088 T C 0.043722 -1.7525e-05
10:129767413 T C 0.073766 3.7007e-06
10:129767555 C T 0.784047 -1.5801e-05
10:129768278 C G 0.033713 7.4397e-06
10:129768280 A G 0.247153 8.3538e-06
10:129770282 C T 0.103630 -1.1246e-05
10:129774590 T C 0.166795 -7.7519e-07
10:129775371 C T 0.087226 -3.8264e-06
10:129775529 G A 0.042845 3.5267e-05
10:129778431 G A 0.650672 2.8573e-06
10:129783298 A G 0.023537 -1.0768e-05
10:129785998 A G 0.368979 8.4542e-07
10:129789933 A G 0.274906 1.3447e-05
10:129791885 T C 0.204295 1.9636e-06
10:129792721 T C 0.116111 -1.0094e-05
10:129793672 C T 0.036677 2.6855e-05
10:129794633 A G 0.023132 1.7191e-05
10:129796246 C T 0.347271 -7.9127e-06
10:129796958 C T 0.513689 -4.8005e-06
10:129797056 A G 1.328168 -2.5204e-06
10:129799041 G C 0.046612 9.1679e-06
10:129805018 T C 0.065494 2.2975e-07
10:129806457 C G 0.333920 -2.4688e-06
10:129806838 A G 0.302166 -7.6853e-06
10:129807142 G A 0.179759 -1.6431e-05
10:129809635 C T 0.463199 -1.6201e-05
10:129816497 T C 0.050052 -2.2929e-06
10:129817616 T C 0.062683 3.9491e-06
10:129819560 G C 0.928318 1.1496e-05
10:129821745 T C 0.107448 -2.3237e-05
10:129823904 C T 1.966233 3.8943e-06
10:129827826 T C 0.259597 8.5943e-06
10:129828971 A G 0.460642 9.1995e-07
10:129831442 C A 1.126439 2.3764e-06
10:129833213 G A 0.852934 -2.0705e-05
10:129834886 A G 0.819072 -3.2096e-07
10:129835993 G A 0.212033 2.2336e-05
10:129838503 G A 1.976497 5.7990e-06
10:129844452 T C 0.151578 -5.1214e-06
10:129845547 C A 1.551023 -7.2990e-06
10:129846781 T C 0.033617 1.4146e-05
10:129847717 T C 0.032404 -2.9596e-06
10:129853659 A G 0.028630 4.3792e-06
10:129854145 T C 0.174071 -3.8783e-06
10:129854507 T C 0.186987 -4.4401e-06
10:129858101 A C 0.076693 1.3575e-05
10:129860234 A G 1.538899 2.5339e-06
10:129873879 T C 0.069635 -7.6846e-06
10:129874189 T C 0.416760 -1.3665e-05
10:129877015 T G 0.020260 1.3536e-05
10:129878899 C T 0.637572 3.9709e-06
10:129882699 G A 1.044089 -4.3761e-07
10:129887991 A C 0.040655 -2.1534e-07
10:129892163 C T 0.223477 -2.6404e-05
10:129892265 T C 0.030214 3.0287e-06
10:129895163 T G 0.067837 -9.4384e-06
10:129897314 G C 0.193786 3.5548e-06
10:129898068 A G 0.568372 -3.8957e-06
10:129899578 C T 1.051072 5.0052e-06
10:129899778 C G 0.847994 7.4310e-06
10:129899922 C T 0.047628 1.1398e-05
10:129901066 A C 0.121380 -1.6021e-05
10:129901570 T C 0.047332 1.2331e-05
10:129901762 A G 0.024897 -1.2023e-05
10:129903016 C T 1.042729 6.5380e-06
10:129903802 G A 0.433603 -3.8127e-05
10:129904654 G C 0.029211 -4.1170e-06
10:129905896 A T 0.354013 9.6024e-06
10:129906364 A G 0.184291 4.9878e-06
10:129906980 T C 0.484516 1.1975e-05
10:129907489 A G 0.202884 -3.3133e-06
10:129907544 C G 0.353384 -1.6266e-06
10:129907610 A G 0.079682 2.1158e-06
10:129911856 G C 0.354827 5.9493e-06
10:129913960 T A 0.498819 5.9288e-07
10:129914025 T C 0.032193 -1.3077e-06
10:129914787 T C 0.028667 5.6772e-06
10:129915518 C T 1.945300 -1.3999e-05
10:129917560 C T 1.274736 -2.6078e-05
10:129920268 C T 0.148127 5.2128e-08
10:129920659 A C 0.188670 -1.2151e-05
10:129928522 T G 1.148409 3.1294e-05
10:129933456 T C 0.463035 3.4079e-06
10:129937722 C A 0.363961 2.1239e-05
10:129942357 A C 0.275783 -1.0895e-06
10:129943625 T C 0.416199 2.9240e-06
10:129944252 C T 0.080154 -2.1995e-06
10:129949333 T C 0.047683 1.0865e-05
10:129954067 G A 0.039112 -1.0017e-05
10:129958068 A G 0.070077 -1.7455e-06
10:129958296 G T 0.231321 -3.7412e-06
10:129958673 T C 0.032292 -3.6095e-06
10:129960013 C G 0.298025 7.6640e-06
10:129960568 A G 0.054870 -4.4241e-06
10:129962137 C G 0.034342 5.8068e-06
10:129962202 G A 0.077706 -2.1792e-07
10:129963848 T C 0.246633 -4.0900e-06
10:129966599 T C 0.056389 2.8942e-05
10:129987471 T C 0.076299 6.7710e-06
10:129991713 T C 0.277670 2.3725e-05
10:129992970 A G 0.400156 1.5062e-06
10:129994516 T C 0.111031 9.0974e-06
10:130004944 C T 0.126589 -2.0359e-05
10:130006499 T G 1.409328 2.8048e-05
10:130010650 G A 0.059211 1.8347e-05
10:130010877 T C 0.113639 6.6948e-06
10:130020127 G T 0.075717 7.7928e-06
10:130044240 C T 0.471260 1.0684e-05
10:130044668 G A 1.862559 8.0235e-06
10:130045823 A G 0.030503 9.8060e-06
10:130049379 A G 0.105333 7.0152e-06
10:130053296 C T 0.030643 1.2116e-05
10:130054651 C T 0.436969 1.5118e-05
10:130060348 A G 0.184410 2.7003e-06
10:130061456 T C 0.848569 -1.3285e-05
10:130063301 C T 0.224127 -7.5669e-07
10:130068724 C A 0.476138 4.1463e-05
10:130069931 T C 0.994856 1.5246e-05
10:130070285 A G 0.183257 1.7526e-05
10:130071539 T C 0.068530 9.5596e-06
10:130074243 T C 0.063091 1.4361e-05
10:130075192 G A 0.030796 -9.5635e-06
10:130077109 T C 1.062802 1.9016e-05
10:130081860 C T 0.121207 6.9266e-06
10:130083815 T C 0.044701 2.2994e-05
10:130092655 T C 0.047941 -2.2492e-05
10:130097305 C T 0.118722 2.3041e-05
10:130097699 A G 0.111123 3.2960e-05
10:130098648 A G 0.083255 -1.4014e-05
10:130100661 T C 0.050477 -8.0431e-06
10:130104867 T C 0.375153 1.0070e-05
10:130105504 A G 0.270055 -1.0433e-05
10:130107905 C T 1.344252 2.4537e-05
10:130115497 T C 0.029677 2.8117e-06
10:130115669 T C 0.322194 1.6880e-05
10:130117610 G A 0.230352 -1.7515e-05
10:130135453 T C 0.382069 1.3125e-05
10:130137105 T C 0.067469 -2.4534e-05
10:130137579 T G 0.195119 -1.4531e-05
10:130139123 G A 0.054557 1.0104e-06
10:130140354 G A 0.032132 -6.0184e-06
10:130141824 T C 0.300306 -1.4852e-05
10:130151623 G C 0.271296 2.4600e-05
10:130159666 G A 0.084248 -9.9049e-07
10:130162295 G A 0.395484 -1.1763e-05
10:130162380 A G 0.149402 2.0152e-05
10:130164338 C T 0.069438 -2.5231e-05
10:130179267 C T 0.116801 -3.0715e-06
10:130185738 T C 0.099710 -7.3958e-06
10:130185899 T C 0.438771 -6.0305e-07
10:130190217 A G 1.076207 -8.4187e-06
10:130191992 T G 0.485977 1.0889e-05
10:130192301 G A 0.808185 1.1681e-05
10:130192491 C T 0.034301 3.9827e-06
10:130192575 A G 0.105174 -2.1776e-05
10:130193431 C T 0.045517 -8.0085e-06
10:130195643 A G 0.312838 -1.5910e-05
10:130205003 T C 0.040281 -1.2586e-05
10:130205245 C T 1.217558 -1.1779e-05
10:130210709 G A 0.291409 1.1194e-06
10:130211600 A G 0.092781 -3.5404e-06
10:130212650 T C 0.029058 -1.6926e-05
10:130212669 C T 0.061584 -1.5229e-06
10:130217720 C T 0.620821 -8.9605e-06
10:130219189 T C 0.021983 -1.1403e-05
10:130224900 G A 0.121040 8.1445e-06
10:130225689 T C 0.084200 8.9747e-06
10:130226025 T C 1.295360 3.5112e-06
10:130231857 C T 0.150480 1.2284e-05
10:130234895 T C 0.059361 9.2308e-06
10:130247163 G A 0.711358 -2.2549e-06
10:130248926 G T 0.164987 -2.2575e-05
10:130254882 T C 0.174136 -1.2901e-05
10:130255636 A G 0.028820 5.4232e-06
10:130256280 T C 0.380379 -3.8810e-06
10:130259232 A G 0.053251 1.5821e-06
10:130259333 C T 0.678404 8.5026e-06
10:130263348 T G 0.169865 2.2904e-06
10:130266357 T C 0.053024 -3.1407e-06
10:130271075 C A 0.032873 -2.4814e-05
10:130272033 T G 1.767938 7.9318e-06
10:130272085 G A 0.675460 3.3077e-05
10:130273747 A G 0.072977 -5.4757e-06
10:130275910 G A 0.026665 -1.0488e-05
10:130278179 A G 0.234408 -1.1393e-05
10:130278239 T C 0.704535 -1.7238e-05
10:130279137 G A 0.584032 -7.5162e-06
10:130280768 T C 0.113047 4.0578e-06
10:130281503 C T 0.048702 -2.6630e-05
10:130284037 A G 0.713021 1.5533e-05
10:130284067 G T 0.761849 -3.0273e-05
10:130284254 C T 0.404684 -1.6461e-05
10:130287403 C T 0.028157 1.0234e-05
10:130288721 T G 0.211452 -3.4014e-05
10:130289245 T C 0.204462 -3.4503e-06
10:130290407 A G 0.029735 5.5151e-06
10:130293211 G A 0.468040 8.8700e-06
10:130296637 A G 0.491577 -6.3360e-06
10:130297097 C T 0.030683 -1.3441e-05
10:130297862 A G 0.183291 3.8316e-05
10:130297982 G A 0.120357 -1.2734e-05
10:130302069 C T 0.052476 2.3784e-05
10:130302535 A G 0.022061 -2.8157e-05
10:130303915 T C 0.328287 1.0013e-06
10:130304182 G T 0.447777 -7.5164e-06
10:130304583 T C 0.437401 -4.0885e-06
10:130308681 A G 0.163147 -1.3240e-05
10:130309042 G T 0.317248 -1.0284e-05
10:130311299 T C 0.131927 4.8245e-05
10:130311543 T C 0.024159 1.8034e-05
10:130313642 T C 0.093879 1.4127e-05
10:130318252 G A 0.031867 1.9362e-05
10:130318498 A G 0.032866 -2.8135e-06
10:130320376 A C 0.106785 -3.2176e-07
10:130322320 T C 0.585800 -3.0692e-05
10:130327193 A G 1.340380 -1.9072e-05
10:130327911 T C 0.092305 -6.6324e-06
10:130328199 T C 0.032054 2.4084e-05
10:130329679 A C 1.869957 -6.5672e-05
10:130338620 C T 0.117454 -2.1252e-05
10:130339984 A G 0.137237 5.2306e-07
10:130341218 A G 0.102239 2.3828e-05
10:130347000 G C 0.970068 -4.6506e-06
10:130347751 C G 1.808090 2.8030e-05
10:130347918 C T 0.220176 2.9973e-05
10:130347966 C T 0.177522 5.3705e-06
10:130348829 G A 0.100618 -9.0186e-06
10:130354185 T C 0.040101 1.3817e-06
10:130355460 C T 0.045575 -1.1163e-05
10:130357690 G C 0.116250 2.2606e-05
10:130361891 C T 1.280346 4.1620e-05
10:130362899 T C 1.161264 2.3820e-05
10:130370710 T C 0.057685 1.0488e-05
10:130370900 G A 1.254705 1.7160e-05
10:130382029 C T 0.134895 9.2868e-06
10:130384705 C T 0.076374 -1.4515e-06
10:130386248 T C 0.856439 5.6986e-06
10:130389131 T C 0.556398 1.5846e-05
10:130390938 T G 0.171096 -1.1154e-05
10:130395386 T G 0.027715 -3.7275e-06
10:130403981 A C 1.779246 -1.4128e-05
10:130406260 A T 0.041597 9.3234e-06
10:130408854 T C 0.514529 -1.9921e-06
10:130413057 T C 0.280074 -6.6189e-07
10:130417176 A G 0.145591 1.7893e-05
10:130418033 T C 0.313589 6.5542e-06
10:130419737 C A 1.942421 1.5203e-05
10:130420678 A G 0.409250 1.9962e-05
10:130421478 T C 0.038190 -2.3978e-05
10:130422319 G A 0.331748 -1.7467e-05
10:130426022 G T 1.771933 -1.2430e-05
10:130426977 T G 1.628824 5.5982e-06
10:130431317 A G 0.249418 3.8518e-06
10:130435870 G C 0.108067 3.3106e-05
10:130441313 T C 0.050324 1.8170e-05
10:130443637 C T 0.029170 2.6694e-05
10:130444390 A G 0.084669 2.2127e-06
10:130445832 A G 0.542992 -1.6543e-05
10:130448931 C A 0.033148 7.1013e-06
10:130450575 G A 0.169111 -2.6458e-06
10:130454569 G A 0.126868 -3.1838e-05
10:130455032 C G 0.407411 -5.3662e-06
10:130455063 C T 0.623143 -3.5711e-05
10:130455932 T C 0.118511 1.6012e-05
10:130457091 A G 0.060850 2.8569e-05
10:130457648 T C 0.354510 4.9560e-06
10:130458381 T C 0.365365 -1.2226e-05
10:130463122 A G 0.034063 1.2821e-05
10:130465259 A G 0.110875 -6.6286e-06
10:130467921 T C 0.103025 1.0266e-05
10:130470694 A G 0.044711 -2.8935e-05
10:130471032 T G 0.168760 5.7491e-06
10:130471677 A G 0.064593 6.6246e-06
10:130472612 C T 0.426909 -8.1174e-06
10:130476034 A G 0.814744 -3.4768e-06
10:130476162 A G 0.097816 6.5265e-06
10:130476250 C T 0.066932 -2.4161e-05
10:130478496 T C 0.492104 9.0303e-06
10:130479587 C T 0.182958 4.2447e-06
10:130480136 G A 0.093461 -1.4291e-05
10:130482347 A G 0.230892 -2.5451e-05
10:130483297 G A 0.403943 9.6693e-06
10:130484409 G A 0.533956 5.7275e-06
10:130485878 T C 0.340271 -3.0311e-06
10:130488026 C T 0.780973 -4.9509e-05
10:130488897 T C 0.056444 1.4789e-05
10:130492201 G A 0.052595 9.2247e-07
10:130493771 T G 0.077295 2.0445e-05
10:130493906 C T 1.944525 3.1321e-05
10:130494208 T C 0.123587 -7.1171e-07
10:130495355 C T 0.786627 -8.0049e-06
10:130496276 T C 0.195055 2.9876e-06
10:130498783 A G 0.054309 -1.1758e-05
10:130499623 G A 0.170919 1.2549e-05
10:130499932 C T 0.067490 4.3308e-05
10:130500820 C T 0.375225 -5.2471e-06
10:130503106 T G 0.227652 -1.6268e-05
10:130509119 C T 0.338558 -1.8733e-05
10:130509765 G A 0.968759 -3.3907e-06
10:130509945 C G 0.147658 1.3815e-05
10:130511520 A G 0.053904 -8.8004e-06
10:130511895 G A 1.662214 6.1455e-05
10:130514782 G A 0.160642 2.2184e-05
10:130517449 C T 0.053955 2.5464e-05
10:130518149 T C 0.153587 -2.2905e-05
10:130520279 T C 0.048478 2.3057e-05
10:130521645 T C 0.043450 -1.0778e-05
10:130525985 C T 1.803915 2.6904e-05
10:130529771 G A 0.315776 5.2818e-06
10:130530617 G A 1.937834 9.8156e-06
10:130532090 T C 1.199770 6.0801e-06
10:130532866 A G 0.199199 1.1454e-06
10:130533661 A G 0.032047 9.7440e-06
10:130534170 T C 0.041716 -7.8173e-06
10:130535291 T C 0.069292 -4.1254e-06
10:130535981 T C 0.378546 -1.0872e-05
10:130537494 A G 0.025920 1.6965e-05
10:130538787 G A 0.437690 -1.8005e-05
10:130539111 T C 1.650967 2.5052e-06
10:130539709 C T 0.122465 -5.5093e-07
10:130541770 A C 1.834962 2.3783e-06
10:130542872 T C 0.068000 -2.5118e-05
10:130543661 T C 0.050674 2.2328e-06
10:130544847 A G 0.122567 7.3623e-06
10:130545142 G A 0.116050 -1.5837e-05
10:130546521 C T 0.487433 -1.0262e-06
10:130546565 C T 0.181132 6.4675e-07
10:130551159 G A 0.036368 1.2338e-05
10:130555714 C T 0.051871 -1.1551e-05
10:130555887 T C 0.038455 4.1797e-07
10:130556259 T C 0.143626 -1.3703e-05
10:130559640 G A 0.851462 6.2690e-06
10:130559935 C T 0.150650 -1.5539e-05
10:130562516 T C 0.057593 1.1265e-05
10:130567401 T C 0.131186 1.0914e-05
10:130571475 T G 0.037782 -1.6811e-05
10:130575032 C T 0.130903 -1.1571e-06
10:130577127 G A 0.368993 -5.3010e-05
10:130578101 G A 0.205424 -3.1001e-05
10:130579495 A G 0.176441 3.0923e-05
10:130580251 T G 0.096208 -2.8688e-05
10:130581094 A G 1.093567 -4.9117e-07
10:130583833 C T 0.799465 1.1100e-05
10:130587803 A G 0.459194 6.9135e-07
10:130589196 A G 0.034661 -2.5665e-05
10:130589876 C A 1.224025 1.4541e-05
10:130590543 C T 0.226343 -1.9437e-05
10:130592703 A G 0.096871 -2.2319e-05
10:130594564 A G 0.113812 6.4030e-07
10:130595233 G T 0.203354 2.9987e-06
10:130601897 A G 0.316965 -3.3381e-05
10:130604972 C T 0.409930 2.7198e-05
10:130608139 G C 0.052340 -1.7304e-05
10:130610450 A G 0.455501 -1.5033e-05
10:130616360 T C 0.678669 9.9444e-05
10:130616516 C T 0.135653 4.4533e-06
10:130623070 A G 0.065253 4.1282e-06
10:130623086 A C 0.042069 1.0470e-06
10:130633227 T C 0.064814 2.5942e-06
10:130633344 T C 0.052310 -1.3391e-05
10:130635101 A G 0.029643 6.4640e-06
10:130635301 C T 0.089089 1.4596e-05
10:130635657 T C 1.571996 7.0911e-05
10:130635759 A G 0.079083 1.9999e-05
10:130643887 C T 1.007238 -2.9873e-05
10:130648584 T C 0.151897 -1.2510e-05
10:130649221 A G 0.145370 1.5834e-05
10:130652586 T C 0.021334 -2.1588e-05
10:130661405 T C 0.266645 1.8758e-05
10:130662404 C A 0.983327 -3.7057e-05
10:130662705 C T 0.062941 -7.9167e-06
10:130665008 G A 1.142334 4.7578e-05
10:130668231 G C 0.798557 2.1749e-05
10:130669609 A G 0.142279 -1.7805e-05
10:130669638 C T 1.696930 3.1056e-05
10:130669686 G A 0.051868 1.5259e-05
10:130669937 C T 0.926662 2.0105e-06
10:130670353 C A 0.282498 5.2915e-06
10:130670468 A G 0.101485 -1.1643e-05
10:130673817 C T 0.071641 1.1409e-05
10:130675564 A G 1.463879 -1.4347e-06
10:130675565 C T 0.293398 6.8691e-07
10:130676586 T C 0.072022 -3.8420e-05
10:130677012 C A 0.038877 1.7440e-06
10:130677050 A G 0.158027 -1.7000e-05
10:130678288 C T 0.162246 -2.0786e-06
10:130679235 A G 0.069703 -3.9484e-06
10:130679709 G A 0.477417 -4.4001e-06
10:130680862 T C 0.106550 -3.9600e-05
10:130685215 A G 0.311298 -1.3880e-05
10:130685308 T C 1.753030 1.5680e-06
10:130690104 G A 1.945960 -1.0920e-05
10:130690988 A G 1.960545 -2.8188e-05
10:130691185 C T 0.115761 -2.1094e-06
10:130691396 A G 0.050705 -9.4273e-06
10:130699522 C G 0.036249 -3.4808e-05
10:130701292 C G 0.025342 2.0620e-05
10:130707304 A C 0.098078 1.0561e-05
10:130708165 C T 1.681372 2.6970e-05
10:130709237 G A 1.403573 1.9615e-05
10:130712316 A C 0.261994 2.0793e-06
10:130715263 A C 0.056719 1.3753e-06
10:130723537 C T 0.047431 9.6419e-06
10:130725704 A G 0.066473 1.6680e-05
10:130728940 T G 1.598933 2.8023e-05
10:130729809 A G 0.223970 -2.3684e-06
10:130733283 C G 0.091459 8.6513e-06
10:130735825 G A 0.340700 7.8755e-05
10:130737044 G T 0.036633 5.7330e-06
10:130741472 C T 0.081847 2.0862e-05
10:130746370 C T 1.320471 1.0101e-04
10:130747697 A G 0.051273 -7.4292e-06
10:130749583 A G 0.285408 2.0103e-05
10:130753520 T C 0.523671 -1.1794e-04
10:130753924 T C 0.953137 4.3729e-05
10:130756026 A G 0.049726 1.5412e-05
10:130756106 G T 0.469373 -1.7543e-05
10:130756482 A G 0.055730 2.7680e-05
10:130757816 T C 0.104793 2.7238e-05
10:130761013 G T 0.770522 -3.8044e-05
10:130761949 T C 0.328501 5.1437e-05
10:130762889 T G 0.060490 3.6909e-06
10:130765159 A G 0.059408 -1.0057e-05
10:130766680 T C 0.369982 -1.6460e-05
10:130769001 A G 0.038670 -2.4093e-06
10:130769047 C T 0.569909 3.2217e-06
10:130771802 A G 0.140443 -1.7618e-05
10:130777415 G A 1.554283 -4.9438e-05
10:130780017 A G 0.251770 3.5426e-05
10:130780685 T C 0.032054 -4.9008e-06
10:130782388 C T 1.280026 -6.4471e-06
10:130785644 C T 0.866540 -1.6901e-05
10:130787179 A G 0.413313 -3.5312e-05
10:130787936 T C 0.448246 5.3355e-06
10:130790580 G T 0.312437 5.9381e-06
10:130794469 A G 0.032662 1.0038e-06
10:130794702 C A 0.037031 -1.9375e-05
10:130794827 A G 0.075211 1.5260e-05
10:130798703 A G 0.502225 1.4914e-05
10:130800503 T C 0.049906 1.2828e-05
10:130800529 C T 0.035334 5.2002e-06
10:130801357 T C 0.167951 -2.4966e-05
10:130803060 T C 1.009469 -3.9369e-05
10:130818555 C T 0.640499 1.8383e-06
10:130823785 G A 0.283644 4.1272e-05
10:130828665 T G 0.061299 1.7729e-05
10:130829781 T C 0.654564 2.3837e-05
10:130829853 T C 0.067765 4.5011e-06
10:130833027 A G 0.177389 -2.8708e-05
10:130833111 T C 0.051310 5.7222e-06
10:130834276 G A 0.125399 4.8622e-05
10:130834832 T C 0.043382 -8.4699e-06
10:130835311 C A 0.286296 -4.1791e-06
10:130837618 T C 0.025383 2.0691e-05
10:130839012 G A 1.176427 -2.8548e-05
10:130840131 A C 0.201351 -9.2381e-06
10:130842093 C T 0.506115 -2.4915e-05
10:130846644 A G 0.072059 1.4459e-05
10:130851000 G T 0.057035 -4.9048e-06
10:130852536 T C 0.534880 6.4239e-06
10:130853623 T C 0.035147 6.1067e-06
10:130854108 A G 0.086287 -6.4966e-06
10:130861851 T C 0.160992 1.4095e-06
10:130863266 G A 0.245892 3.5100e-05
10:130864163 A G 0.048631 6.2591e-07
10:130867165 G A 0.083007 -1.5393e-07
10:130872867 C T 1.361527 4.8364e-05
10:130878873 A G 0.028361 -1.5031e-05
10:130886181 A G 0.094056 -6.6076e-06
10:130888067 C T 0.454726 -4.6539e-06
10:130889821 A G 0.039469 2.6655e-07
10:130892725 A G 0.130006 1.1109e-05
10:130893539 A G 0.044901 7.4164e-06
10:130896679 G A 0.350634 -3.3058e-06
10:130901370 G A 0.040862 1.6262e-05
10:130903060 T C 0.089579 -1.0927e-05
10:130910213 T G 1.671761 -4.3966e-07
10:130911228 C T 1.929651 5.1328e-05
10:130913497 T C 0.697613 -3.6042e-05
10:130914071 G T 0.156664 -5.1254e-05
10:130914458 G A 1.926618 -1.4012e-05
10:130916228 C T 1.979448 1.4034e-05
10:130919257 G A 0.882424 4.3011e-05
10:130928740 A G 0.056746 -1.2067e-05
10:130930161 T C 0.038132 -1.9823e-08
10:130932293 A G 0.053071 -9.4007e-06
10:130932642 T C 0.096599 9.6058e-06
10:130939211 G A 0.582400 1.2623e-05
10:130941165 T G 0.109865 6.2495e-06
10:130941884 A G 1.182088 -2.9486e-06
10:130943076 T G 0.109026 -9.5664e-06
10:130943563 T C 0.328362 1.5748e-05
10:130945251 T C 0.111201 -1.1698e-06
10:130947768 G A 0.926258 -1.9973e-05
10:130950206 T C 0.059313 1.5051e-05
10:130951708 A G 0.314453 1.4916e-05
10:130953296 T G 0.028344 -1.9728e-05
10:130954134 A G 0.030235 9.7883e-06
10:130957221 C T 1.344439 -4.7844e-05
10:130975829 T C 0.107740 1.0553e-05
10:130976754 G T 0.052119 3.7625e-06
10:130981189 T G 0.148480 1.2492e-05
10:130994979 T C 0.028406 1.4827e-06
10:130996996 G A 1.493950 -1.3707e-05
10:130997640 A G 0.025553 6.0164e-06
10:131019501 T C 0.427262 2.2871e-05
10:131019870 G A 0.440029 1.9515e-05
10:131020497 T C 0.067381 1.2329e-05
10:131021860 T G 0.048240 6.6608e-06
10:131023695 A G 0.583440 1.8916e-05
10:131027231 A G 0.231501 -8.2506e-06
10:131030081 C T 0.121394 -9.2240e-06
10:131033906 T C 0.386614 1.3636e-05
10:131033938 C T 1.151115 -1.7751e-05
10:131035301 G C 0.090537 2.5349e-05
10:131035607 G C 0.119834 -6.3332e-06
10:131039196 T C 0.503449 -1.2437e-05
10:131039287 A G 0.082864 5.3888e-05
10:131039596 T G 0.155855 -7.8518e-06
10:131040521 G A 1.790989 -3.0144e-06
10:131046359 T G 1.525949 -1.5468e-05
10:131048824 T C 0.025070 -2.2471e-05
10:131051744 G A 0.035164 -4.0024e-06
10:131054701 C T 0.366154 -8.7892e-06
10:131056367 A G 0.694754 9.7439e-06
10:131057483 A G 0.937542 2.9550e-07
10:131057682 A G 0.242972 -1.5128e-05
10:131060924 G A 0.221461 6.8046e-06
10:131067259 A C 0.132121 -1.7501e-05
10:131070186 A G 0.148984 -2.3905e-05
10:131071327 G A 0.043882 -1.2247e-06
10:131074239 A G 0.051898 -9.8925e-06
10:131076903 C T 0.134823 -1.9637e-05
10:131078144 T C 1.475149 1.0291e-05
10:131078949 T C 0.129469 6.9534e-06
10:131080127 G A 0.059813 5.4595e-07
10:131093057 C G 1.730693 1.3441e-05
10:131097952 A G 0.090554 -1.4771e-05
10:131105116 A G 0.078808 5.3592e-06
10:131105227 A C 0.239803 4.7009e-05
10:131118764 A G 0.060673 -1.8281e-05
10:131121809 T C 0.054411 -4.4633e-06
10:131129656 G A 0.665230 8.9445e-06
10:131135004 G A 0.260627 1.8279e-05
10:131136047 G A 0.820109 3.7368e-06
10:131139121 A C 0.053265 1.5439e-05
10:131141455 G A 0.049246 2.1078e-05
10:131144882 A C 0.064586 -2.7238e-05
10:131148983 G A 0.077921 5.9581e-07
10:131150405 C T 0.739897 -7.7979e-06
10:131151105 A G 0.884763 1.9455e-05
10:131154493 G A 0.073382 1.5133e-05
10:131155624 A C 0.080008 -1.2023e-06
10:131162520 G A 0.154774 -6.1610e-07
10:131167379 G T 0.069608 -1.5150e-05
10:131171367 T C 0.025737 -6.2041e-06
10:131172666 C T 0.277364 3.5932e-06
10:131177353 A G 1.217565 1.0815e-05
10:131179027 G A 1.496755 1.8727e-05
10:131189192 C T 0.144496 6.1277e-06
10:131193275 C T 0.064430 2.8728e-06
10:131195759 T G 0.480850 -3.8816e-06
10:131197229 T G 0.026036 -1.8070e-05
10:131203096 T C 1.972631 -1.1495e-06
10:131203268 G A 0.142813 6.5125e-06
10:131204400 T C 0.075517 -3.1881e-05
10:131205459 G A 1.752551 -8.1485e-06
10:131205759 G A 0.219870 8.7932e-06
10:131205781 T C 0.035056 1.5095e-05
10:131206232 A G 0.080443 -3.7091e-05
10:131211384 A G 0.234095 3.9829e-06
10:131219569 T C 0.154995 1.0708e-06
10:131224242 A G 0.068347 -3.7093e-06
10:131224342 C A 0.101264 1.0869e-05
10:131228043 T G 1.612199 1.0127e-05
10:131229113 T C 0.038887 2.0770e-05
10:131230763 T C 0.093543 -4.1336e-05
10:131233033 C T 1.386900 -6.4139e-06
10:131236886 C T 1.859247 1.8505e-05
10:131237574 G A 0.023955 -7.4199e-06
10:131241319 T C 0.090928 3.4125e-06
10:131242882 C G 0.120000 7.4226e-06
10:131243319 T G 0.081691 -3.0535e-05
10:131245266 T C 0.098476 1.4417e-05
10:131250603 T C 0.120996 -3.5657e-07
10:131252316 C G 0.022157 1.0341e-05
10:131252486 A G 0.047227 -1.0433e-05
10:131253531 A G 0.127085 1.0698e-05
10:131253958 A G 0.029211 -1.5063e-05
10:131254666 A C 0.043076 2.3130e-05
10:131258796 G A 0.031666 -1.6394e-05
10:131261797 T C 1.101808 -1.6695e-05
10:131262574 G A 0.021585 1.3609e-05
10:131264581 G T 1.670142 -1.5339e-05
10:131265021 A C 0.087379 4.0256e-06
10:131268443 C A 0.024071 1.2473e-05
10:131268608 A G 0.140416 2.4294e-07
10:131268994 A G 0.021341 1.0128e-05
10:131272256 A G 1.083374 -1.2473e-05
10:131278410 T G 1.162807 -2.0217e-05
10:131287882 T G 1.576110 -2.3383e-06
10:131303774 A G 0.173456 -7.6149e-06
10:131304605 C T 0.111698 -9.5225e-06
10:131325525 A G 0.023234 -2.1861e-05
10:131326415 A G 0.305413 7.3096e-06
10:131328940 T C 0.042845 4.6694e-05
10:131329224 A G 0.581128 1.7966e-05
10:131329452 A G 1.867169 -1.6328e-05
10:131333349 A C 0.066803 -2.5362e-05
10:131343925 A G 0.050926 -1.0717e-05
10:131344413 T C 1.226438 -4.2485e-06
10:131353192 G T 0.174418 -9.9092e-06
10:131359977 C T 0.097269 -8.3281e-06
10:131363136 T G 0.088389 3.2759e-06
10:131365239 T G 0.151737 2.2735e-05
10:131372532 C T 0.049257 -4.3725e-06
10:131386338 T G 0.050300 1.6488e-06
10:131388202 T G 0.022078 -1.5623e-05
10:131393168 A G 0.098935 -6.9158e-06
10:131416658 T C 0.063417 -2.2864e-06
10:131417427 A G 0.977500 -2.3915e-05
10:131425733 A G 0.145155 -1.3813e-05
10:131426022 C T 1.001095 -2.7432e-05
10:131427661 T G 0.557143 5.3866e-05
10:131428843 G A 0.072413 -2.0559e-05
10:131434267 T C 0.094624 -6.3582e-06
10:131443892 T C 0.064121 -8.4824e-06
10:131445379 T C 0.051932 -1.0682e-05
10:131449125 A G 0.024122 2.7375e-06
10:131452917 T C 0.598821 1.9874e-05
10:131456982 C A 0.104667 1.1812e-05
10:131458271 A G 0.067554 -2.8417e-05
10:131461540 G T 0.869481 1.0184e-05
10:131463929 A G 0.068891 -3.0174e-06
10:131470000 T C 0.202568 -1.0247e-05
10:131470343 G C 0.045490 -3.5198e-05
10:131473709 T G 1.255775 1.3655e-05
10:131476971 T C 0.278122 -3.0294e-06
10:131483217 G T 0.154281 1.7956e-05
10:131489644 A G 0.037163 1.5972e-05
10:131489782 G A 1.253909 -1.2583e-05
10:131491560 C T 0.165034 -8.2337e-06
10:131495267 T C 0.897818 1.6109e-05
10:131498025 G T 1.878841 2.7397e-06
10:131502448 G A 1.568522 5.2453e-06
10:131503352 T G 0.024499 8.0790e-06
10:131508992 C G 0.946517 1.8881e-05
10:131510189 T C 0.051864 -1.5146e-05
10:131511636 A G 0.246004 -1.4102e-05
10:131512933 T C 0.699507 3.8241e-05
10:131514862 G A 1.479562 -8.1291e-06
10:131514985 A G 0.035899 7.5092e-06
10:131519628 G C 0.067898 -8.1554e-06
10:131522055 G A 0.485566 -3.5938e-06
10:131523935 C T 1.064532 6.7757e-06
10:131526661 A G 0.474112 1.2592e-05
10:131538728 A G 0.425396 -1.2688e-05
10:131539500 T C 0.034484 -1.4995e-05
10:131540611 C T 1.067786 3.7509e-05
10:131549553 T C 0.524865 3.2101e-05
10:131559720 G A 0.034365 -1.4355e-05
10:131564998 G A 0.279136 -8.6337e-06
10:131565064 G A 0.275280 4.9823e-05
10:131567188 C T 1.112782 3.6813e-05
10:131567981 A G 0.049138 -3.4640e-05
10:131574729 T G 0.117991 -6.5595e-06
10:131575758 T C 0.051212 2.6202e-05
10:131575932 A C 0.503619 1.5912e-05
10:131576272 A G 0.139750 -5.9984e-06
10:131580204 C T 1.054713 -2.3543e-05
10:131581168 C A 0.051446 -1.1381e-05
10:131582175 C A 1.566516 7.9660e-06
10:131583388 A G 0.842517 4.9808e-08
10:131584220 G C 0.062343 -2.1794e-05
10:131588141 T C 0.091822 3.6841e-05
10:131589244 A G 0.099516 5.2879e-05
10:131589879 G A 1.533238 3.3522e-06
10:131592566 G T 0.123533 -2.4457e-05
10:131596620 G T 0.105242 2.6616e-05
10:131597440 G A 0.027131 -2.1400e-05
10:131597962 T C 0.485331 2.5010e-06
10:131599857 A G 0.120643 -1.9170e-05
10:131601154 G A 0.223861 -8.3320e-06
10:131605401 A C 0.210442 2.9352e-05
10:131605476 A G 0.302577 1.2945e-05
10:131605924 C T 0.587979 1.2691e-05
10:131606488 T G 0.021993 -1.1760e-05
10:131615477 G A 0.037609 -2.2190e-05
10:131617132 G A 0.237552 -1.5460e-06
10:131618620 T C 0.046435 2.9815e-07
10:131619639 T C 0.032591 1.8659e-06
10:131625613 G A 1.296849 -1.4421e-05
10:131629961 T C 0.112711 1.5492e-06
10:131631256 G A 0.177440 -5.1340e-06
10:131631782 G A 0.758324 -2.3891e-05
10:131632249 G A 0.101325 -1.4482e-05
10:131632731 C T 0.847661 -1.5098e-05
10:131633720 C T 0.587013 6.4477e-06
10:131635864 C T 0.098024 9.5682e-06
10:131637636 A G 0.052123 7.7513e-06
10:131642783 A G 0.034107 4.4963e-06
10:131643908 T A 0.182254 3.5810e-06
10:131650858 A C 0.056913 -4.9081e-06
10:131652507 A G 0.074269 -1.5849e-05
10:131653736 C T 0.087182 -2.3473e-05
10:131658530 A G 0.253600 -5.6620e-06
10:131658560 T C 0.075194 -2.1324e-05
10:131660253 A C 0.061380 -1.6566e-05
10:131660498 T C 0.502018 5.0231e-06
10:131662966 G A 0.094202 -6.3891e-06
10:131663327 T C 0.062105 2.5335e-05
10:131664108 C T 1.124124 -3.3557e-06
10:131664327 A G 0.027552 7.8998e-07
10:131668814 T C 0.048679 4.2960e-06
10:131668978 A G 1.030915 -2.6640e-05
10:131672201 A G 0.073647 -2.5660e-06
10:131672269 A G 0.232616 -1.1804e-05
10:131675252 C T 0.378523 1.7250e-05
10:131678286 G C 1.251162 -3.5943e-05
10:131680012 T C 0.028864 -3.7972e-05
10:131681253 T C 0.187330 -3.5247e-06
10:131683760 A C 0.704807 1.4419e-05
10:131684717 A G 0.775228 -2.0103e-05
10:131684856 T C 0.725604 -6.5316e-07
10:131686381 C A 0.555592 1.8420e-05
10:131688008 G A 0.824335 1.0657e-05
10:131692240 C A 0.392374 -2.0953e-05
10:131694085 C A 0.634104 2.6836e-05
10:131694395 G A 1.085652 -1.2217e-04
10:131694909 T C 0.081140 -6.9910e-06
10:131696677 C T 0.022327 1.8271e-06
10:131697355 C T 0.044578 1.3275e-06
10:131698562 C T 0.061921 2.1737e-05
10:131699296 T G 1.334549 6.0590e-06
10:131699611 C T 0.360657 4.4584e-06
10:131701364 G A 0.960185 -8.8615e-06
10:131702075 C T 1.420153 -5.9880e-06
10:131702657 C T 0.108791 -3.4989e-05
10:131704434 T C 1.584820 -3.4327e-06
10:131711365 A G 0.662333 -5.6405e-06
10:131714801 A G 0.056508 9.2822e-06
10:131718667 A G 0.030112 1.0451e-05
10:131719081 G A 0.045337 1.2314e-05
10:131722110 A G 0.161356 -5.6764e-05
10:131726684 C T 0.063492 2.4503e-05
10:131726740 C T 1.348832 6.5558e-06
10:131727813 T C 1.504744 -6.5494e-06
10:131729472 G T 0.156205 -5.0132e-05
10:131729520 C T 0.054288 2.5313e-05
10:131735205 T C 0.117001 -6.7890e-05
10:131736062 T C 0.304787 3.3492e-05
10:131736122 T C 0.044065 -5.0422e-06
10:131737756 C T 0.079134 5.3383e-07
10:131741327 T A 0.147454 -8.4571e-06
10:131742124 T C 0.057134 -2.5023e-05
10:131742893 A G 0.044126 3.9947e-05
10:131742940 C T 0.119609 3.3816e-06
10:131743852 A G 0.073385 -2.9184e-05
10:131744131 G A 0.526378 -2.2069e-05
10:131745167 C T 1.351616 4.9584e-05
10:131747705 A C 1.672811 4.9440e-06
10:131749614 T C 0.424947 -1.7457e-05
10:131759069 C T 1.024132 3.3053e-05
10:131760903 C T 0.092227 1.4839e-05
10:131764257 G A 0.035515 6.4763e-07
10:131768345 T A 0.028664 7.3848e-06
10:131770620 A G 0.551264 1.2120e-05
10:131779154 C A 0.022996 -1.0932e-05
10:131798192 T G 1.677829 -5.9951e-06
10:131798468 C T 0.701275 -1.8891e-05
10:131801391 T C 0.047526 7.8330e-06
10:131802999 T C 0.398004 -1.5886e-05
10:131804192 G C 1.443055 7.9999e-06
10:131804736 C T 0.055176 -2.6136e-05
10:131804964 T G 0.074225 -4.4445e-05
10:131806145 A G 0.047485 1.0895e-06
10:131807625 C T 1.839069 -1.2003e-05
10:131813493 A C 1.669554 1.1626e-05
10:131817707 C T 1.234068 1.3766e-05
10:131822112 T C 0.052595 1.3649e-05
10:131824091 A G 0.330986 7.2040e-06
10:131824423 A G 0.705300 9.9757e-06
10:131827290 G A 0.050008 -7.4601e-06
10:131827462 T C 0.328181 -2.0796e-05
10:131830605 A G 1.088647 -1.8152e-05
10:131836855 A G 0.033087 -1.4208e-05
10:131844235 G A 1.548952 -1.3270e-05
10:131844950 T C 0.723690 1.6488e-05
10:131845331 T G 1.028144 1.4923e-05
10:131846688 C T 0.414513 -3.3700e-06
10:131852305 T C 0.264017 -2.1770e-05
10:131854323 G A 1.869297 4.9614e-06
10:131857831 C T 0.086413 5.0916e-06
10:131864230 A G 0.427701 -4.2988e-06
10:131867736 A G 0.179915 2.7813e-05
10:131868368 G T 1.845597 1.3690e-05
10:131869883 G A 1.960739 -5.5974e-06
10:131871832 G A 0.028688 5.3092e-07
10:131875972 C T 0.054955 -1.8425e-05
10:131883682 A G 0.097772 -1.2425e-05
10:131884171 G A 1.773432 2.3230e-05
10:131884529 T C 0.087549 4.7540e-06
10:131885435 C T 1.339367 1.5437e-05
10:131916809 T C 0.555847 -1.0675e-05
10:131925017 A G 0.262157 -6.5331e-06
10:131925850 T C 0.744786 1.7222e-05
10:131926442 A T 0.231545 -6.9182e-06
10:131927506 T C 0.056641 -1.2433e-05
10:131932578 C T 0.027246 3.1909e-05
10:131938561 T G 0.050311 1.7615e-05
10:131940436 T C 0.020674 2.8142e-06
10:131941265 A G 1.569276 6.2635e-06
10:131945231 G A 0.472055 -3.0854e-05
10:131952873 G T 0.249663 2.1790e-05
10:131958968 T C 0.032230 -1.8305e-05
10:131959150 T C 0.522927 -1.5090e-05
10:131966309 T C 0.218439 -1.0988e-05
10:131967000 T C 0.045075 -1.3524e-05
10:131971337 T G 0.193113 -6.8397e-06
10:131971794 C T 0.999782 2.5467e-06
10:131992245 G A 1.417012 5.2306e-06
10:131997968 T C 0.255153 1.8607e-05
10:132003872 T C 1.742528 -7.9317e-06
10:132006108 C T 0.083180 1.9739e-06
10:132007282 C T 0.214593 2.7920e-05
10:132007653 A G 0.057110 -6.3261e-06
10:132009220 T C 0.544971 2.0250e-06
10:132009325 T C 0.074341 -2.2505e-06
10:132010777 G A 0.852539 -1.8340e-05
10:132014041 T C 0.077791 -1.1618e-06
10:132032454 G A 0.559794 9.6956e-06
10:132035759 T C 0.152825 -2.6335e-05
10:132044710 G A 0.095780 4.7186e-06
10:132045009 G A 0.317887 2.0842e-05
10:132046816 C T 1.043453 1.5654e-05
10:132048851 G T 0.292160 -7.4202e-06
10:132051863 T C 0.109240 -5.3084e-06
10:132053168 G T 0.029262 9.0722e-07
10:132055216 A G 0.119827 -1.0998e-05
10:132056415 C T 1.750174 8.2623e-07
10:132065841 G A 1.746604 3.5374e-06
10:132065884 G A 0.025403 1.5529e-05
10:132066103 A G 0.037996 -2.0568e-05
10:132066297 C A 0.055414 -2.3850e-05
10:132071648 T C 0.078699 2.8315e-06
10:132074769 C A 1.055604 -2.8542e-06
10:132076949 C A 0.092601 -3.8557e-05
10:132088692 G A 0.141048 -1.2017e-05
10:132094167 A G 0.028171 1.2291e-05
10:132103737 G A 0.424838 2.3262e-06
10:132128298 T C 0.028593 -9.5233e-06
10:132129021 T G 0.255653 1.4043e-05
10:132135784 A G 0.029895 -6.8428e-06
10:132138872 A C 0.169954 -2.3660e-05
10:132139875 G A 1.864092 -4.2647e-06
10:132143356 A G 0.158544 -1.1630e-05
10:132144856 T C 0.689402 -4.4429e-06
10:132149575 G A 1.502348 -1.5119e-05
10:132153111 G A 0.540755 -5.3565e-06
10:132153491 G A 1.298447 4.6158e-06
10:132155237 A G 0.151119 5.0537e-06
10:132155556 A G 1.856167 -5.0745e-06
10:132158147 G A 1.395549 -1.0545e-05
10:132159057 G A 0.057933 -7.4881e-06
10:132166789 G A 1.898685 1.9032e-05
10:132168076 T C 1.093794 1.3553e-05
10:132169934 C T 0.139994 -4.0558e-06
10:132172809 C T 0.179477 1.2595e-05
10:132173444 G A 0.313538 4.8351e-06
10:132181267 C T 1.320617 -1.0820e-05
10:132183953 C A 0.071182 4.4399e-06
10:132185205 G T 1.812017 2.3167e-08
10:132189387 A G 0.064386 -4.8691e-07
10:132194315 C A 0.604519 1.1530e-05
10:132199384 C T 0.147593 1.7854e-05
10:132200190 C T 0.298440 6.8786e-06
10:132205196 C T 0.333567 7.5789e-06
10:132205520 A G 0.055563 -1.1471e-05
10:132208098 T C 0.044949 -1.1162e-05
10:132210270 C G 0.093383 5.1784e-06
10:132215400 T C 0.044963 -4.8118e-06
10:132217732 G A 1.302404 -1.6428e-05
10:132220126 A G 0.048373 1.8608e-05
10:132220631 C T 1.636154 -1.4810e-05
10:132221195 G C 0.040747 4.9789e-06
10:132221435 A G 0.112184 -9.1247e-06
10:132223115 A G 0.200641 -4.9968e-06
10:132225065 T C 0.048679 -1.6502e-05
10:132225219 A G 0.079726 -3.2306e-08
10:132225459 A G 0.064481 3.2931e-07
10:132225884 G T 0.098558 1.7347e-06
10:132229319 C T 0.087647 1.0056e-05
10:132237847 C T 0.028130 2.0081e-06
10:132238871 T C 0.148001 6.7915e-07
10:132241892 T C 1.499536 -8.9830e-06
10:132254561 A G 0.743398 1.6048e-06
10:132255617 A G 0.125056 2.4704e-05
10:132260911 C G 0.055607 3.9901e-05
10:132262654 A G 0.050168 -1.5600e-06
10:132268510 G C 1.067344 1.3259e-05
10:132270107 A G 0.265781 2.2397e-05
10:132271989 T C 0.357519 2.3269e-05
10:132272721 G A 0.220247 3.1484e-05
10:132274374 C G 0.086019 -3.2279e-06
10:132279368 C T 0.331051 3.3218e-05
10:132282190 G A 1.884970 3.7701e-05
10:132289111 A G 0.102736 4.0349e-05
10:132291968 G A 1.584219 -1.9077e-05
10:132292668 C T 0.291147 5.0642e-05
10:132293059 G A 0.078611 -5.1654e-06
10:132306095 G A 0.054727 -1.5419e-05
10:132308438 T G 0.039513 2.4318e-05
10:132311764 T C 0.035957 -7.0037e-06
10:132311845 G A 0.181571 1.7783e-05
10:132315935 C T 0.092795 -8.8679e-06
10:132319854 A G 0.620923 2.2027e-06
10:132328772 A G 0.412014 -2.4857e-06
10:132341485 C T 0.203687 2.4589e-05
10:132342752 T C 1.499383 2.1493e-05
10:132345497 C T 0.485019 3.2759e-05
10:132345606 T C 0.103443 -2.0638e-05
10:132348289 A G 1.783248 1.3407e-05
10:132352714 T C 0.054662 -5.8680e-06
10:132354672 T C 0.294418 -8.1708e-06
10:132358635 C T 0.113540 -1.3593e-05
10:132360355 T C 0.093271 3.5786e-05
10:132362103 C T 0.360548 1.4981e-05
10:132365757 G C 0.619529 4.3532e-06
10:132365980 T C 0.065382 3.1232e-06
10:132366530 T C 0.417556 8.9452e-06
10:132367515 C A 0.066691 4.4697e-07
10:132369131 T C 0.071886 -2.1727e-06
10:132369266 C A 0.167485 7.6681e-07
10:132369872 T C 0.199304 1.6546e-06
10:132371505 A C 0.079552 4.1641e-06
10:132373097 C T 0.154593 1.6795e-05
10:132374190 G A 1.582264 8.1467e-06
10:132383508 T C 0.285388 -1.3718e-05
10:132384642 C T 1.057525 1.0184e-05
10:132387199 T G 0.038989 -8.2066e-06
10:132387267 G A 0.285493 -1.7823e-06
10:132399350 A G 0.236199 -9.5769e-06
10:132403479 T C 0.089657 1.9151e-05
10:132406322 A G 0.101916 1.8223e-06
10:132406347 T C 0.027583 -1.9736e-05
10:132409262 A G 0.202058 5.6517e-08
10:132409762 T C 0.076098 1.0737e-05
10:132413037 G A 0.190455 2.7120e-05
10:132414679 A G 0.630626 -2.2367e-06
10:132420163 C A 0.882577 1.8474e-05
10:132420856 T C 1.124315 1.7038e-05
10:132432050 A G 0.120864 1.5074e-05
10:132434461 T C 0.024492 -1.6276e-05
10:132441042 C T 0.121329 1.3936e-05
10:132453815 G T 0.970214 2.3048e-05
10:132457789 A T 0.043249 6.7050e-06
10:132460816 T C 0.023962 -1.8484e-05
10:132475060 G A 0.048590 8.9978e-07
10:132486277 T C 1.821968 -8.8650e-07
10:132487994 G A 0.049090 1.3725e-05
10:132496271 A G 0.128802 -5.1139e-06
10:132496320 C T 1.907746 -2.6421e-06
10:132502449 A G 0.151615 1.8078e-05
10:132508905 T C 0.765793 8.3175e-07
10:132509258 T C 0.050855 1.5178e-05
10:132515437 C T 0.681790 -2.0647e-05
10:132518261 T C 0.052235 9.0956e-06
10:132520494 T G 0.029456 -2.0915e-05
10:132523036 T C 0.023282 2.5298e-05
10:132529553 G C 0.124342 -1.3977e-06
10:132530587 G A 0.363822 1.2571e-05
10:132532976 T C 0.027290 4.7066e-07
10:132533145 T C 0.056043 2.2117e-05
10:132533387 T C 0.232439 -5.3934e-07
10:132536553 G A 0.672458 -3.1001e-05
10:132538334 T G 0.038044 1.5351e-05
10:132540666 A C 0.122635 1.1163e-05
10:132541554 A G 0.105728 -1.1292e-05
10:132542810 C T 0.363584 -4.7548e-06
10:132547009 A G 0.159795 4.2208e-06
10:132549166 C A 0.426698 -6.6121e-06
10:132549994 G A 1.186820 1.3946e-05
10:132551878 G A 0.083166 -8.0841e-07
10:132552085 C T 0.117287 -6.0899e-06
10:132560624 A G 0.354962 6.8701e-06
10:132561458 A G 0.418508 -1.4713e-05
10:132562943 G T 0.078468 5.4457e-06
10:132574329 C G 0.044548 -1.6350e-06
10:132575054 A T 0.436282 1.8789e-05
10:132575303 T C 0.131094 -1.0375e-05
10:132576811 G C 0.096048 -4.4240e-06
10:132577138 G A 0.111531 2.2737e-06
10:132577147 C T 0.095521 1.4583e-05
10:132578856 A G 0.105687 -2.4473e-05
10:132580773 G A 0.206495 2.3875e-05
10:132581876 A G 0.030214 -1.5006e-05
10:132582213 C T 0.214236 1.1118e-06
10:132583336 T C 0.187099 -1.4213e-05
10:132583456 C T 0.670877 9.5073e-06
10:132585957 A G 0.098183 1.0012e-05
10:132586309 T C 0.061255 9.1775e-06
10:132586563 T C 0.101247 -3.3466e-06
10:132590164 T C 0.062788 5.6426e-06
10:132590950 A G 0.078114 1.3455e-05
10:132592744 A G 0.066184 1.0006e-05
10:132594944 T C 0.160121 1.4642e-05
10:132595663 G A 1.200086 -1.0915e-06
10:132596145 G C 1.430642 -1.9962e-05
10:132596435 C T 1.665019 -2.2059e-05
10:132596436 G A 0.094168 -5.9290e-06
10:132598801 A C 1.296614 -1.5243e-05
10:132599456 C G 0.490084 -8.2443e-06
10:132599735 A G 0.093876 -1.0357e-05
10:132601895 A G 0.417291 1.4261e-05
10:132604554 G A 0.769856 -3.1904e-06
10:132605782 A G 0.024139 -2.1598e-06
10:132609299 G A 0.187731 1.0728e-06
10:132612530 T C 0.033454 -5.8924e-06
10:132613708 C T 0.461152 -6.1383e-05
10:132614458 T C 0.209262 1.1386e-05
10:132618408 G A 0.104334 1.4751e-05
10:132629360 G A 0.025376 -2.8016e-05
10:132629861 A C 0.189051 -7.5644e-05
10:132631019 C T 0.206461 4.4949e-06
10:132634509 G A 0.736459 4.0779e-07
10:132641662 C A 0.899063 1.3973e-05
10:132642718 A C 0.094182 -1.2458e-05
10:132645022 G A 0.028667 -1.9813e-05
10:132647568 A G 0.892576 -1.6678e-05
10:132647604 C T 0.053095 1.3774e-05
10:132648521 G A 0.202942 -4.6652e-06
10:132656834 A G 0.084071 3.0350e-06
10:132657793 T C 0.127830 -1.7942e-05
10:132659797 C T 0.080943 -1.8444e-05
10:132659862 C A 0.690358 4.4927e-06
10:132661784 C T 0.328919 3.1870e-06
10:132662431 T C 0.121867 8.0801e-07
10:132662507 C T 0.529288 -2.5485e-06
10:132662673 T C 0.051722 1.6487e-05
10:132664476 A G 0.414557 3.6199e-05
10:132666918 A C 1.849592 1.5966e-05
10:132674207 A G 0.062149 1.3461e-05
10:132675616 A G 0.075201 6.4261e-06
10:132678181 A G 0.032220 5.0781e-06
10:132678409 T C 0.079138 5.5441e-06
10:132678692 G A 0.083765 8.7144e-06
10:132680173 C T 0.376806 1.0652e-05
10:132680244 T C 1.539249 5.1043e-06
10:132680718 T C 0.788531 6.3641e-06
10:132683014 A C 0.092870 1.5606e-05
10:132684045 T C 0.046255 -1.2865e-05
10:132688557 T C 0.394305 -1.9462e-05
10:132688854 G A 0.602214 -2.9431e-06
10:132688871 G A 0.495718 7.7915e-05
10:132689878 C T 0.772049 -3.3358e-05
10:132690651 A G 0.741576 -1.4106e-05
10:132693122 A C 1.566179 -5.1382e-06
10:132696956 G C 0.442551 1.7043e-05
10:132701450 G A 0.406462 -8.7385e-06
10:132702507 C G 0.163572 1.9816e-05
10:132704219 A G 0.079947 2.1865e-05
10:132705640 A G 0.027052 8.1953e-06
10:132709993 C T 1.131672 2.3275e-06
10:132711891 C T 0.038449 -1.3063e-05
10:132713753 T C 0.044021 2.1322e-05
10:132715209 A C 0.760778 -1.4255e-05
10:132719777 A G 0.114571 -1.5350e-05
10:132720507 A G 0.026672 -9.5639e-06
10:132723003 G T 1.772531 -2.3907e-07
10:132732299 T G 0.033182 -1.2327e-05
10:132733792 C T 1.366603 -1.6841e-05
10:132740870 A G 0.717454 3.3275e-06
10:132746253 G A 0.109206 -5.1589e-05
10:132747887 T C 0.298715 -2.3974e-05
10:132749318 T C 0.046890 -2.0346e-05
10:132758325 A C 0.124777 3.0350e-05
10:132764919 A G 0.026767 -7.6809e-06
10:132764952 T G 0.201232 -9.4256e-06
10:132773087 C T 0.595166 -4.4408e-05
10:132773273 C T 0.042137 -1.5539e-05
10:132775693 G A 0.779573 -3.4803e-05
10:132777171 A C 0.185335 6.0661e-06
10:132792493 T C 0.033121 -1.5440e-05
10:132794936 G C 0.117906 6.6674e-06
10:132796546 A C 0.072647 1.6405e-07
10:132800435 G T 0.058657 8.5351e-06
10:132803950 C T 0.676820 -3.8739e-05
10:132805317 T C 0.044391 -2.2958e-05
10:132806181 C T 1.932180 1.8177e-05
10:132806502 G T 0.089310 5.7742e-05
10:132811254 C A 1.632568 -1.0832e-05
10:132812269 C T 0.970428 2.6136e-06
10:132814182 A G 0.104534 1.6717e-05
10:132815458 C T 0.850302 -1.9647e-05
10:132815792 C T 1.017917 -1.7630e-05
10:132819711 T C 0.043735 -1.8610e-05
10:132822907 T C 0.817215 -1.2542e-05
10:132822922 G C 0.166503 4.8088e-06
10:132825861 C A 0.048094 -1.3904e-06
10:132835361 C T 1.310394 6.9645e-06
10:132838979 A G 0.220720 -1.0268e-05
10:132844395 C T 0.458000 3.8419e-05
10:132845520 A G 0.173830 -4.0325e-06
10:132848251 A G 0.823621 -2.8988e-05
10:132849063 T C 0.098282 1.1863e-06
10:132859425 C T 0.046299 2.5615e-05
10:132859681 T G 0.182917 -2.3500e-05
10:132859709 C T 1.208086 -3.1493e-06
10:132862079 T C 0.044551 1.5663e-05
10:132864476 C T 0.431900 -2.6136e-05
10:132870333 T C 0.022102 -1.2162e-06
10:132870336 G A 0.031418 6.6882e-06
10:132874144 A G 0.045044 6.4620e-06
10:132879616 T G 0.283593 -1.0209e-04
10:132883086 C G 0.037191 -1.3374e-05
10:132883225 G A 0.841582 -2.8038e-05
10:132885480 A G 0.128690 1.7618e-05
10:132886901 G T 0.025458 -2.6506e-05
10:132887624 A G 0.033957 -2.1956e-06
10:132891202 A C 0.485121 4.4079e-06
10:132891254 A G 0.240248 8.6574e-06
10:132894881 G A 1.546192 1.6879e-05
10:132897624 T C 0.186847 -1.8146e-05
10:132901331 A G 0.190924 -3.7522e-06
10:132903001 G A 0.044113 3.8434e-05
10:132903270 C A 1.293004 -1.8827e-05
10:132903858 A G 0.428211 3.6867e-05
10:132907255 G T 0.216321 -2.3905e-06
10:132912822 A G 0.512581 -3.8907e-05
10:132913582 C T 0.117566 1.6989e-05
10:132913747 T C 0.051477 3.2214e-05
10:132914455 T C 0.057022 -6.7691e-06
10:132914995 T C 0.034610 2.5904e-07
10:132915202 G A 0.421755 2.8978e-05
10:132918118 C G 0.339527 -1.6243e-05
10:132918232 G C 0.477580 4.7842e-06
10:132923881 G A 1.391061 6.9240e-06
10:132925974 A G 0.805530 -8.7823e-06
10:132927752 T C 0.033991 9.4445e-06
10:132933699 T C 0.616191 -1.5103e-05
10:132935558 T C 0.065899 -1.4384e-05
10:132940054 G A 0.063131 -4.2502e-06
10:132940873 A G 0.657257 -1.3278e-05
10:132944564 A G 0.115631 8.4865e-07
10:132944705 A G 0.023761 -1.6899e-05
10:132947962 G C 1.857568 -1.9371e-05
10:132954101 A C 0.031448 3.2117e-05
10:132954449 T C 0.427025 8.3589e-06
10:132957319 G T 0.121533 5.6863e-07
10:132957703 A C 0.471756 -1.6726e-05
10:132957895 T C 0.774840 2.2911e-06
10:132959436 C T 0.844006 -2.6317e-07
10:132960758 A C 0.058742 -4.5093e-06
10:132960846 C G 0.050079 9.1481e-06
10:132961454 T C 0.059126 -2.4662e-05
10:132962633 T G 0.127558 -4.9618e-06
10:132964299 A C 0.398595 4.5394e-06
10:132966385 A G 0.119096 -4.9874e-06
10:132966465 C T 0.305811 9.2627e-06
10:132967242 G A 1.276222 -2.0334e-05
10:132967313 C G 1.063930 -1.9758e-05
10:132968022 C T 1.207063 -4.4218e-06
10:132968374 C T 0.796663 -4.6066e-05
10:132969094 T C 1.764800 -4.1120e-05
10:132969711 C A 0.047846 -1.6243e-05
10:132974253 C T 1.192056 -2.7741e-05
10:132976677 G T 0.473116 -1.5272e-05
10:132978511 G A 0.086685 9.7968e-06
10:132981698 T C 1.208919 -3.3065e-05
10:132982494 A G 0.201898 5.2088e-06
10:132984606 C T 1.772358 -7.5083e-05
10:132984669 G A 0.152166 3.9592e-05
10:132986646 C T 0.248751 -2.0071e-06
10:132988328 G A 0.119208 2.2533e-05
10:132995046 C A 0.258876 -1.2933e-05
10:132998079 T C 1.213417 -3.2302e-05
10:132998850 T C 0.153832 2.7870e-05
10:132999819 C A 1.278381 -3.5075e-05
10:133000320 T C 1.281968 1.9100e-06
10:133000458 C T 1.826786 -1.4049e-05
10:133001736 G A 1.006310 1.0024e-05
10:133002576 A G 0.266475 7.4990e-06
10:133004468 G A 1.257098 -4.7103e-05
10:133005142 T C 0.077356 8.7986e-06
10:133005521 A G 0.306191 -1.7759e-06
10:133006115 C T 1.905121 -2.5159e-05
10:133007958 T C 0.194871 1.9977e-06
10:133008940 C T 0.159227 1.4530e-05
10:133012673 A G 0.168682 -1.2029e-06
10:133013442 C T 0.866975 1.9641e-05
10:133014016 A G 0.083054 3.2713e-06
10:133015469 G T 0.053112 4.9665e-06
10:133016277 A G 0.442297 2.0774e-05
10:133016731 T C 0.086104 1.3322e-05
10:133020132 T C 0.597182 -3.7901e-06
10:133020190 C T 0.117678 -7.1033e-06
10:133020951 G A 0.020763 -5.3067e-06
10:133022263 A G 0.067636 1.0778e-05
10:133025077 A G 0.415261 -2.4885e-05
10:133028444 T C 0.039880 5.8839e-06
10:133031309 G A 0.066589 8.8661e-06
10:133033800 T C 0.112983 -4.0449e-06
10:133035103 C T 0.086338 -9.9574e-06
10:133036528 A G 0.040227 -1.0572e-05
10:133037890 A G 0.080181 -3.6165e-05
10:133039080 T C 0.331867 -1.8368e-05
10:133041085 T C 0.156803 3.3249e-05
10:133044173 G A 1.114037 -1.4827e-05
10:133044911 A G 0.515427 4.1233e-05
10:133046624 T C 0.037874 8.4487e-06
10:133047385 G A 0.340377 -1.5872e-06
10:133048001 C T 0.130128 -9.0007e-06
10:133048305 G A 0.290120 2.7921e-06
10:133049787 C T 0.549129 -1.1866e-05
10:133050831 C T 0.365372 -1.3738e-05
10:133056128 G A 0.233673 -6.1144e-08
10:133056990 T C 0.230488 -4.5032e-06
10:133057358 C T 0.750171 -1.2109e-05
10:133059038 A C 0.092394 -5.0914e-06
10:133072946 C T 1.847260 1.8810e-06
10:133073902 T C 0.630657 -1.6239e-05
10:133075148 G A 1.912744 9.9770e-06
10:133076428 A G 0.169447 1.1298e-05
10:133081756 T G 0.547433 1.9221e-05
10:133089470 C A 1.646809 -2.2473e-06
10:133090549 T C 0.105697 -1.0019e-05
10:133093369 T C 0.086131 1.4780e-05
10:133095175 A C 0.933180 -6.1053e-06
10:133101834 A G 0.203112 -4.6604e-06
10:133102434 T C 0.589720 -3.2408e-06
10:133107775 T C 0.117624 1.4393e-05
10:133107993 C T 0.101016 -1.0875e-06
10:133111624 G T 0.495120 -1.9259e-05
10:133111962 A C 0.114373 -4.7884e-06
10:133115391 A G 0.279941 -5.6848e-06
10:133115913 A G 1.675392 -4.8763e-06
10:133116390 C G 1.014871 1.5549e-06
10:133117157 A C 0.403331 -4.0124e-06
10:133117711 A G 0.338255 -5.9182e-06
10:133117811 G T 0.097089 -1.3522e-05
10:133120230 A G 0.295523 2.3838e-06
10:133120674 C T 0.304131 1.0855e-05
10:133122455 C T 0.125358 1.2038e-05
10:133125924 C T 0.140358 7.5787e-06
10:133132106 A C 0.565438 2.1327e-08
10:133136903 A G 0.662670 -3.3857e-06
10:133138618 T C 0.128381 1.9644e-05
10:133139043 G T 0.129720 5.0499e-06
10:133141041 C T 1.744316 3.5180e-05
10:133142244 G A 0.087287 1.4847e-07
10:133143956 C T 0.192542 4.3341e-05
10:133146930 T C 1.127065 2.5858e-05
10:133149493 C T 0.382130 4.3617e-05
10:133152327 C T 0.116791 2.4235e-06
10:133156268 G T 0.503881 -1.3890e-05
10:133157412 T C 0.062213 2.4429e-05
10:133158421 A G 0.669061 8.2473e-06
10:133158788 A C 0.030136 4.3128e-06
10:133159061 C A 0.254314 -9.5602e-06
10:133162344 T C 0.329735 7.5050e-06
10:133172119 A G 1.397694 2.7792e-05
10:133181413 G A 0.700952 -1.3111e-05
10:133182561 A G 0.790112 1.3476e-05
10:133191126 T C 1.071162 1.5748e-05
10:133192781 G T 0.195170 2.7758e-05
10:133194080 T C 0.043072 6.2604e-06
10:133194324 C T 0.023921 1.1609e-05
10:133195280 C A 0.110916 1.7483e-05
10:133195846 A G 0.063927 1.0742e-05
10:133196228 T C 0.120276 -7.8101e-06
10:133199384 T C 0.386312 -4.6048e-05
10:133200788 G A 0.049345 -6.3895e-06
10:133200968 A G 0.392462 1.7909e-05
10:133204593 A G 0.026576 1.3905e-06
10:133206398 A G 0.198927 -2.3267e-05
10:133212941 G A 0.885076 2.7846e-06
10:133213403 T C 0.072382 -8.1779e-06
10:133214941 T C 0.341900 -1.1620e-05
10:133220189 G A 0.881506 -1.4441e-05
10:133222248 T C 0.055896 2.0617e-05
10:133225447 A G 0.555409 2.9853e-06
10:133226051 G A 0.044187 -1.6940e-05
10:133231143 G A 0.092377 -8.3565e-06
10:133231719 G A 0.237994 -2.1619e-05
10:133231880 A G 0.047693 7.2352e-06
10:133233061 T C 0.251798 1.0453e-05
10:133233629 A G 0.651943 1.4167e-06
10:133234794 T C 0.094355 7.7590e-06
10:133236536 G A 0.315286 5.1319e-06
10:133250624 G C 0.164983 -4.8172e-06
10:133250723 A G 0.055590 2.4789e-06
10:133253635 T C 0.103671 -2.6612e-05
10:133256146 G T 0.139512 2.1385e-05
10:133260225 A G 1.504098 -1.1901e-05
10:133263006 T C 0.049988 -2.1407e-06
10:133263535 C T 0.039101 -2.0115e-06
10:133264765 T C 0.030687 2.6226e-05
10:133270443 G A 0.350365 -2.0657e-05
10:133277726 G C 0.145155 1.4232e-05
10:133279054 A G 0.068353 -4.6967e-06
10:133284260 G C 0.027369 -1.1526e-05
10:133286708 A G 0.038204 6.5472e-06
10:133295775 A G 0.020100 -8.1439e-06
10:133297062 G A 0.044289 -1.7288e-06
10:133300088 A G 0.038826 4.2881e-06
10:133300190 A G 0.063743 -9.0787e-06
10:133300533 T C 1.350206 -3.1861e-05
10:133315370 C T 0.492216 -9.0340e-06
10:133315811 G A 0.028708 1.5761e-06
10:133320194 A C 1.228414 7.1215e-06
10:133322295 G A 0.524008 -5.9138e-06
10:133322762 C T 0.049556 -1.6553e-05
10:133323095 C A 0.637552 -1.9913e-05
10:133325496 A G 1.199114 1.1142e-05
10:133325905 T C 0.803949 -3.4201e-06
10:133326717 A C 1.500121 5.8053e-06
10:133327082 T C 0.034705 8.8887e-06
10:133328787 A G 0.041590 -9.7253e-06
10:133330896 G A 1.726600 7.2560e-06
10:133332320 A G 0.025101 1.4091e-05
10:133332793 A G 0.642509 9.1845e-06
10:133335592 G A 1.084795 -4.6565e-06
10:133336730 G A 0.060517 1.8899e-05
10:133336873 A G 0.415594 1.1364e-05
10:133337184 G A 0.085645 -1.1075e-05
10:133341836 A G 0.036912 1.7631e-05
10:133347410 C T 0.412980 1.5422e-05
10:133348042 T C 0.373552 -1.3955e-05
10:133350699 A G 0.847732 -2.3737e-06
10:133351381 A G 0.204350 -1.1460e-05
10:133355589 C A 1.116947 4.5355e-06
10:133355925 C T 0.220128 1.0976e-05
10:133356859 C A 0.065025 1.6982e-05
10:133357051 C T 0.834531 6.1359e-06
10:133357273 T C 0.059898 -2.4373e-05
10:133357401 T C 0.340635 6.5696e-06
10:133357513 A G 0.726318 -5.8099e-05
10:133357778 A G 0.080280 1.3697e-05
10:133360881 T C 0.620549 1.6062e-05
10:133361042 C T 1.062088 1.5279e-05
10:133372655 T G 0.118548 -7.3612e-06
10:133376826 T G 1.765752 1.8294e-05
10:133377048 C T 0.804922 2.4690e-05
10:133377349 G A 0.076533 1.5494e-05
10:133378408 A G 0.108505 6.9901e-06
10:133379032 A G 0.219829 -1.1907e-05
10:133380884 A G 0.097867 8.3933e-06
10:133431823 C T 0.051008 -2.1376e-05
10:133434800 A G 0.071593 -1.8223e-05
10:133435388 G A 1.487688 -1.6187e-08
10:133439154 T C 0.027175 7.7159e-06
10:133439609 C G 0.083092 2.9721e-06
10:133442279 G A 1.146689 -1.1744e-05
10:133442465 T C 0.034501 6.7556e-06
10:133445352 G A 0.109661 -3.6367e-07
10:133446591 T C 0.150231 1.9380e-06
10:133446766 T C 0.037993 -2.3724e-06
10:133446994 C T 0.101318 2.8099e-06
10:133448637 T C 1.239133 -1.3580e-05
10:133450762 G A 0.067524 -2.3456e-07
10:133453734 A G 0.232497 -1.2387e-06
10:133457381 T C 0.051711 1.1072e-05
10:133460618 T C 0.126259 1.7468e-06
10:133463791 C T 1.701094 -2.2056e-05
10:133466141 C T 0.086903 2.9547e-06
10:133468878 G A 1.690990 -2.8757e-05
10:133471788 C T 0.170423 -4.2202e-06
10:133475164 G T 0.118331 -5.5407e-06
10:133476694 A C 0.057008 5.2965e-06
10:133476966 A G 0.097731 5.2120e-06
10:133478204 A G 0.052245 -3.9081e-07
10:133478780 A G 0.394583 7.1570e-06
10:133490397 G A 0.687917 -2.0261e-05
10:133490980 T C 0.903499 -2.8661e-05
10:133491128 T G 0.068394 8.3450e-06
10:133499600 G A 0.424794 2.1688e-05
10:133500681 G A 1.803861 -1.3506e-05
10:133505332 A G 0.048594 -2.8043e-05
10:133510526 T C 0.338371 2.5935e-05
10:133511176 A G 0.253661 1.1171e-05
10:133515957 G A 1.530573 5.0660e-06
10:133517373 A G 0.411922 -2.1085e-05
10:133519852 C G 0.057277 1.0146e-05
10:133521293 A G 0.314225 1.3514e-06
10:133524911 A G 0.023520 -8.4009e-06
10:133524960 C T 0.046860 -7.0131e-06
10:133530779 A G 0.178195 1.6231e-05
10:133532101 A C 0.040220 -7.2622e-07
10:133532186 A G 0.231977 -9.1607e-06
10:133532303 T C 0.048689 -9.9850e-06
10:133535829 A G 0.088514 -2.7183e-06
10:133545314 T G 0.320093 -9.1152e-06
10:133555185 A C 1.336001 -1.5663e-05
10:133557658 G A 0.108162 2.6734e-06
10:133557922 A G 0.088555 -6.2950e-06
10:133559274 T C 0.052871 2.3358e-06
10:133559565 A G 0.024458 5.0111e-06
10:133559687 A G 0.037024 -1.8251e-05
10:133561666 G A 1.203020 4.5976e-06
10:133563265 A G 0.077764 2.0216e-05
10:133565224 G A 0.552056 -5.6751e-06
10:133565314 T C 0.155368 -1.1194e-05
10:133566408 C T 0.045326 1.6693e-05
10:133566682 A G 0.664019 9.7890e-06
10:133569542 T C 0.073212 3.7379e-06
10:133572083 T C 0.912761 1.7627e-05
10:133574682 A G 0.027280 -5.4422e-06
10:133575619 G A 1.403552 8.0658e-07
10:133584751 T G 0.104041 -1.6482e-05
10:133585920 A G 1.178559 -1.4619e-05
10:133592188 A G 0.480677 -2.6328e-05
10:133594847 A G 0.107965 -3.0902e-06
10:133595630 T C 0.031642 -7.7294e-06
10:133595632 T G 0.021854 -2.5028e-05
10:133596993 A G 1.120170 -2.2163e-06
10:133604110 T C 0.067282 1.2239e-05
10:133607189 A C 0.055930 3.2995e-06
10:133607904 A G 1.119650 -1.2735e-06
10:133607937 A G 0.973240 -1.2136e-06
10:133608171 A G 0.055465 -2.4790e-05
10:133609336 T C 0.546579 1.4868e-06
10:133610556 A G 0.066259 6.8722e-07
10:133612588 A C 0.978833 1.2028e-06
10:133614595 A C 0.141157 -5.4802e-06
10:133621379 G A 0.251165 -1.6795e-05
10:133624539 T G 0.983490 -1.9187e-06
10:133633428 A G 0.288084 9.5400e-06
10:133635337 T C 0.131016 1.9697e-05
10:133637385 G A 0.143041 -7.3610e-06
10:133638447 A G 0.032587 3.1524e-06
10:133645708 A G 0.084336 1.4301e-05
10:133647493 C G 0.787824 2.4214e-05
10:133648436 T C 0.037327 2.5357e-06
10:133649089 A G 0.990491 8.9016e-06
10:133649265 C T 0.564663 2.6775e-05
10:133650710 G A 0.535727 1.0643e-05
10:133651344 T C 0.153502 -3.2228e-06
10:133655020 G A 0.601762 1.0188e-05
10:133666277 A G 0.520778 3.9640e-06
10:133667625 T G 0.616996 5.8851e-06
10:133669958 A G 0.068765 2.0841e-05
10:133675150 T C 0.088593 2.0407e-06
10:133676869 G A 0.598692 5.4564e-06
10:133729818 A G 0.103011 3.1203e-05
10:133748866 C G 0.161148 -4.9961e-07
10:133750589 G T 0.312376 -8.8931e-06
10:133751657 C T 0.990854 -3.6651e-05
10:133755596 A G 0.023547 -1.7104e-05
10:133761285 A G 0.503351 -4.1980e-06
10:133762011 C T 0.064665 -8.7766e-06
10:133777490 G C 0.101763 2.4176e-06
10:133777786 A G 0.317860 -2.3023e-06
10:133784682 T G 0.064212 -2.7843e-05
10:133788233 A G 0.477593 -5.0037e-05
10:133791976 T C 0.063954 -1.7211e-06
10:133798513 A G 0.308870 -4.6784e-05
10:133803156 T C 0.471736 9.3835e-05
10:133806576 G A 1.100111 -1.0821e-05
10:133808341 T C 0.625856 -1.5745e-05
10:133810471 T G 0.460054 -3.0412e-06
10:133810773 C T 0.115485 -5.1207e-06
10:133811449 A G 0.074140 -7.2039e-06
10:133816284 A G 1.905526 -2.7482e-05
10:133816967 G T 0.393444 -6.8130e-07
10:133817829 A G 0.024101 1.9252e-06
10:133818647 G C 0.057930 -2.7363e-05
10:133824293 C T 0.220812 -1.0867e-05
10:133828111 A C 0.198162 3.1605e-05
10:133831806 A G 0.839892 -1.5819e-05
10:133831891 T C 0.436241 -3.4560e-05
10:133834114 A G 0.182030 -1.1619e-05
10:133834532 C T 0.585793 -1.8923e-05
10:133836997 A G 0.038088 9.0311e-07
10:133841039 C G 1.475401 -4.1242e-05
10:133842045 T C 0.276654 -1.4682e-05
10:133842819 C T 0.224806 -3.6172e-06
10:133844524 C T 0.520911 -1.0957e-05
10:133845631 T C 0.330782 1.8071e-05
10:133848137 A G 0.071641 1.2857e-05
10:133854431 G A 1.665294 1.5105e-05
10:133854970 T C 0.023401 -1.1218e-05
10:133857179 T C 0.099210 2.4023e-06
10:133858767 A G 1.707826 5.1227e-06
10:133860061 G C 0.839032 -1.0610e-05
10:133862452 C A 1.222542 -3.1094e-07
10:133862754 A G 0.201348 3.1289e-06
10:133863719 G A 0.431791 -1.4882e-05
10:133866128 C T 0.422540 -4.8895e-06
10:133868153 G T 0.149218 2.2919e-05
10:133869596 C T 1.003182 1.1267e-05
10:133870989 C T 1.850476 1.5529e-05
10:133879820 G T 0.029439 2.0271e-05
10:133880289 C T 0.316649 -9.8186e-06
10:133889569 T C 1.327848 1.7211e-05
10:133889814 G T 0.239130 -1.4301e-05
10:133893507 T C 0.072559 3.2008e-06
10:133895275 A G 0.374229 3.7723e-06
10:133910673 T G 0.172143 1.2233e-05
10:133912388 A C 0.635362 -1.4768e-05
10:133912469 C A 1.285136 -2.3029e-05
10:133912908 C T 0.027392 2.6016e-05
10:133913015 A G 0.649363 -7.8867e-06
10:133914493 C T 0.648608 8.0051e-06
10:133914904 A G 0.382749 1.4235e-05
10:133917101 C T 0.390619 -3.5373e-05
10:133923285 A G 0.037333 1.2400e-05
10:133924174 C T 1.184845 -2.5307e-06
10:133927087 C T 0.388845 -2.9832e-05
10:133928998 T C 0.149511 -9.3492e-06
10:133929137 C T 0.033148 1.2631e-05
10:133929383 C T 0.890142 1.4465e-05
10:133933380 C T 0.470070 -1.9737e-05
10:133933713 C T 0.036055 4.4848e-06
10:133935106 A G 0.061863 9.5128e-06
10:133935204 T C 1.177814 5.6079e-07
10:133937819 T C 0.192396 -4.2830e-06
10:133938069 A G 0.106217 -2.4976e-05
10:133938148 T C 0.030146 -3.9026e-05
10:133942590 C T 0.173507 4.3485e-05
10:133942629 G A 1.406643 1.4470e-05
10:133942779 G A 0.305301 1.7332e-06
10:133948338 T C 0.824253 -1.2277e-05
10:133954011 T C 0.994502 4.3916e-05
10:133954239 T C 0.082147 -4.7084e-07
10:133955427 G A 0.738914 2.4546e-05
10:133957126 G A 0.712035 2.1040e-05
10:133957177 A G 0.392289 -6.3675e-05
10:133958004 A C 0.061425 1.2111e-06
10:133958541 T C 1.112408 2.0141e-06
10:133959406 A G 0.074534 2.7728e-05
10:133959695 T C 0.047519 -1.6626e-06
10:133964066 T C 0.111014 1.0436e-05
10:133964741 C G 1.096915 -2.5625e-05
10:133966552 A G 0.259570 -2.7211e-06
10:133966727 A G 0.231290 7.6019e-06
10:133966760 T C 0.102501 -4.7692e-06
10:133967782 C T 0.070298 2.2910e-06
10:133968019 A G 0.273468 1.8487e-05
10:133969859 T C 0.278976 3.3179e-05
10:133971487 A G 0.044731 -2.0534e-06
10:133976308 T C 0.037803 -6.1702e-06
10:133978962 C T 1.160795 -2.5910e-05
10:133985847 T G 0.275012 -1.0366e-05
10:133989374 G A 1.144771 -3.6271e-05
10:133992541 T C 0.133042 1.7171e-05
10:133992803 T C 0.206879 2.2678e-05
10:133996225 A G 0.206039 2.0621e-05
10:133996232 A G 0.030228 1.0152e-05
10:133996550 A G 0.276089 2.6537e-05
10:133998055 G C 0.021025 -2.1753e-05
10:134001748 T C 1.343178 -2.0769e-05
10:134002122 A G 0.516620 -1.6211e-05
10:134002767 A G 1.115866 -2.2312e-05
10:134010856 T C 0.034787 1.6728e-05
10:134013856 T G 1.065232 -1.4573e-05
10:134014983 T C 0.034787 -1.2428e-05
10:134019687 T C 0.083255 -5.5116e-06
10:134020522 T C 0.042970 1.0311e-05
10:134021576 T C 0.034685 -2.6919e-06
10:134026447 C T 1.457820 -1.2804e-06
10:134026988 A G 1.637334 1.4564e-05
10:134027206 A G 0.063954 2.8943e-05
10:134036626 T C 0.058178 -1.0320e-06
10:134036828 G A 0.032322 -4.6504e-06
10:134038031 C G 0.313841 -7.4089e-06
10:134039709 A G 0.183386 -2.9077e-05
10:134040367 T C 0.131974 -1.8867e-05
10:134041283 A G 0.540283 6.2017e-06
10:134046136 G A 1.503096 -6.7279e-07
10:134046682 T C 0.664084 -6.1669e-06
10:134051740 G A 0.289876 -8.9568e-07
10:134052610 C T 0.488561 -3.8908e-07
10:134053379 G C 0.981066 -1.9678e-06
10:134055213 T C 0.520190 2.1572e-07
10:134056797 C T 0.069146 -1.4035e-05
10:134058676 T C 0.032968 -1.3030e-05
10:134058824 A C 0.322351 7.6559e-07
10:134060789 C T 0.890855 -3.4811e-06
10:134065594 A G 0.036076 -4.7749e-06
10:134069930 T G 0.713704 2.4143e-05
10:134072917 G A 0.691170 -5.6648e-06
10:134074972 T C 0.130492 -5.3361e-06
10:134080136 C T 0.039540 2.0884e-05
10:134083845 T C 0.121034 -1.0237e-05
10:134084083 A G 0.107101 1.3571e-05
10:134096205 A G 0.165799 -1.8905e-07
10:134101561 C T 0.105289 -1.1527e-05
10:134102814 A C 1.706884 2.7394e-05
10:134108692 T C 0.773137 1.7342e-05
10:134109409 A G 0.757406 -1.4286e-05
10:134110385 T C 0.046411 -2.3186e-06
10:134112419 T C 0.021324 -1.1503e-05
10:134113647 A G 0.053336 -2.6658e-05
10:134114599 G A 0.815325 3.6725e-05
10:134116771 T C 0.498910 -4.7096e-06
10:134118989 A G 0.101733 9.9533e-06
10:134123494 G A 0.111881 1.0269e-05
10:134125817 A G 0.140691 2.3066e-05
10:134130831 A G 0.114356 -4.7031e-06
10:134133739 C T 0.371750 5.8439e-06
10:134136561 T C 0.031074 -1.1042e-06
10:134145336 T G 0.779246 -5.3565e-06
10:134148383 C T 0.673345 -1.3849e-05
10:134153189 C G 0.138417 1.1135e-05
10:134157220 A G 0.201715 -1.0082e-05
10:134160326 A G 0.523494 -2.5497e-06
10:134161517 T C 0.470532 -5.0431e-06
10:134163030 T C 0.049291 2.8490e-06
10:134171118 G A 0.114730 5.4165e-05
10:134173418 A G 0.483635 1.1486e-05
10:134178628 A G 0.039030 -1.7002e-05
10:134180218 A G 0.040879 -3.4457e-06
10:134182434 A G 0.052738 -4.3061e-05
10:134182921 A G 0.907569 2.1605e-05
10:134192125 A G 0.470576 4.6051e-06
10:134195952 T C 0.043290 -3.5555e-06
10:134196286 G A 0.142745 1.7863e-06
10:134204311 A G 0.115829 1.7064e-05
10:134206375 T C 0.495490 1.0806e-05
10:134212601 T C 0.071604 -2.6331e-07
10:134213897 T C 0.174027 -2.7288e-06
10:134214852 A G 0.409573 1.3203e-05
10:134215244 T C 0.046856 2.3720e-06
10:134215752 T G 0.484770 3.3601e-08
10:134216868 A G 0.053391 -4.4895e-06
10:134221545 A C 0.092798 -1.4638e-05
10:134221604 T C 0.092921 7.0111e-06
10:134226240 T C 0.144693 -1.7468e-05
10:134228546 C T 0.028066 1.4009e-05
10:134233921 A C 0.109661 -4.5551e-06
10:134234535 C T 0.126633 -6.8788e-06
10:134242197 G A 1.153349 -1.5182e-05
10:134246736 G C 0.077890 2.0251e-05
10:134251610 T C 0.045490 2.4278e-05
10:134255088 G A 0.021786 8.8348e-07
10:134255347 C T 0.035307 2.2118e-05
10:134260131 T C 0.036110 2.1677e-05
10:134261811 G A 1.904336 2.3404e-05
10:134264816 T C 0.035018 1.9996e-05
10:134269304 C A 1.065154 7.9510e-06
10:134272556 T C 0.311995 -2.3486e-05
10:134272808 A C 0.901014 7.0560e-06
10:134275165 A G 0.157752 -7.6023e-06
10:134284320 G A 0.079335 1.0585e-05
10:134285017 C T 0.873159 1.1114e-05
10:134290675 G T 1.085774 -4.2523e-06
10:134294859 A G 0.152496 1.3086e-05
10:134296241 T C 1.139355 -2.9392e-06
10:134297332 A G 0.186280 3.7836e-05
10:134303274 C T 1.023340 1.9765e-06
10:134303866 A G 0.024839 -1.0160e-05
10:134308062 T C 0.904037 -1.3972e-06
10:134312857 T C 0.888527 -8.7506e-06
10:134317610 T C 0.034971 1.7226e-05
10:134321352 T G 1.818252 -2.1980e-05
10:134325010 G A 0.040553 4.1180e-06
10:134325624 A G 0.096732 5.2998e-06
10:134334027 G C 0.049719 -6.2986e-06
10:134334179 T G 0.065433 -1.7423e-05
10:134336998 C T 0.034491 7.9272e-06
10:134337140 T C 1.750252 3.4840e-05
10:134338719 T C 0.126144 2.2254e-05
10:134341591 T C 0.112844 1.3089e-05
10:134342129 C T 0.062662 1.7876e-05
10:134346061 A G 0.044704 -9.5593e-06
10:134347035 T C 0.099088 -7.3991e-06
10:134352620 A C 0.343763 9.5116e-06
10:134354367 A G 0.201460 -4.4983e-06
10:134355548 T C 0.054710 6.3440e-06
10:134358357 T C 0.270014 1.5388e-05
10:134359062 C T 0.183754 -2.5943e-05
10:134362768 T C 0.103497 -5.6135e-06
10:134367856 T C 0.047145 5.3629e-06
10:134371003 T G 0.107207 2.1345e-05
10:134372938 T C 0.032597 -4.3875e-06
10:134377300 T C 0.142102 3.0802e-06
10:134386409 A G 0.031666 -4.3901e-07
10:134411966 T C 0.423390 1.3491e-05
10:134411997 G A 0.547660 -1.0069e-06
10:134422824 T C 0.227788 -9.2712e-06
10:134438439 G A 0.027457 -1.3040e-05
10:134439882 A G 1.751371 1.1633e-05
10:134441444 T C 0.025380 1.8297e-05
10:134442712 G T 1.779664 8.2583e-06
10:134444418 A G 0.238195 -1.0981e-05
10:134454423 T C 0.124848 1.4141e-05
10:134456351 G A 0.062094 -1.4208e-05
10:134456388 T C 0.053717 -5.2902e-06
10:134459388 G A 0.443082 8.4790e-06
10:134463260 T C 0.147641 1.3970e-05
10:134470632 G A 0.282053 1.5595e-05
10:134481036 T C 0.040703 1.4103e-05
10:134491233 T C 0.091561 -1.1035e-05
10:134491348 C A 0.799971 -6.2644e-06
10:134495442 A G 0.031605 -4.4338e-06
10:134496204 A G 0.051205 -1.2317e-06
10:134498589 A G 0.030673 1.3407e-05
10:134504265 A G 0.045615 1.0208e-05
10:134504693 C T 0.228468 -1.1352e-05
10:134505252 A G 0.025998 -1.3451e-05
10:134520925 A G 0.049056 6.2227e-07
10:134521039 T C 0.053479 1.0598e-05
10:134521156 T C 0.031765 -5.4411e-06
10:134521802 C G 0.157969 -6.5938e-06
10:134529972 T C 0.295496 2.5766e-05
10:134537850 T C 0.101729 3.5605e-06
10:134538970 G A 0.073916 -3.3106e-05
10:134539299 G C 0.188190 -1.2411e-05
10:134539711 A C 0.505010 -4.5393e-06
10:134540571 T C 0.036398 -2.0819e-05
10:134540672 A G 0.117624 -2.2533e-06
10:134543422 C G 0.074942 -9.5961e-06
10:134544073 A G 0.044884 -5.2173e-06
10:134546527 A G 0.049471 -4.9520e-06
10:134553785 T C 1.231038 -8.4593e-07
10:134563871 A G 0.442412 1.4250e-05
10:134570682 A G 0.111208 5.4179e-06
10:134570853 C T 1.968793 -7.1604e-06
10:134583949 C T 1.860104 -1.1938e-05
10:134584470 T C 0.031108 2.9086e-06
10:134587640 A G 0.998552 3.6275e-06
10:134588757 G A 0.842133 1.0437e-05
10:134589735 A G 0.087916 -3.3112e-06
10:134597157 A C 0.526568 -7.0173e-06
10:134603625 A G 0.062173 -2.7408e-06
10:134604122 C T 0.093448 1.9055e-05
10:134608049 C G 0.073055 1.0189e-05
10:134610186 G A 0.232113 2.5493e-05
10:134611585 T C 0.030452 -4.3417e-05
10:134611681 T C 0.044959 9.7668e-08
10:134615280 T C 0.052252 1.1030e-05
10:134617190 C T 1.090503 7.3688e-06
10:134621664 T C 0.042542 -2.4710e-06
10:134622408 C T 1.309761 3.1719e-06
10:134623959 C T 1.370526 1.0057e-05
10:134625693 A G 0.190842 6.8456e-06
10:134626293 A C 0.138516 -9.8597e-07
10:134627882 T G 1.266614 -5.5994e-06
10:134629053 G A 1.184060 -3.0297e-08
10:134629084 A G 0.035090 -6.9147e-06
10:134630407 A G 0.092887 5.2334e-06
10:134630495 C T 0.036470 -2.3193e-06
10:134630837 A G 0.130954 -7.4387e-06
10:134630999 G C 0.110841 6.1656e-06
10:134641975 T C 0.282311 1.6980e-05
10:134646285 A G 0.028796 3.1552e-07
10:134646988 T C 0.817549 4.3021e-06
10:134648279 T C 0.140130 -3.1296e-06
10:134649709 T C 0.030306 -1.7686e-05
10:134650103 T C 0.083993 2.6624e-05
10:134652192 C T 0.026274 1.1050e-06
10:134655514 T C 0.049651 4.1376e-06
10:134656649 A C 0.046567 -2.6739e-05
10:134659149 T C 0.167288 1.6186e-06
10:134659180 C A 0.037245 -3.6940e-05
10:134661482 T C 0.062434 -1.2863e-05
10:134662352 T C 0.139417 -1.1753e-05
10:134662422 C T 0.211846 2.4744e-05
10:134665123 A G 0.662370 7.8717e-06
10:134671094 C G 0.038020 -3.4666e-05
10:134671610 T C 0.125266 1.9362e-05
10:134672609 T C 0.026389 2.6225e-07
10:134674286 G C 0.040998 1.4852e-05
10:134676593 T C 0.026318 1.2168e-07
10:134678669 A G 0.026845 -1.4762e-06
10:134679960 C G 0.067398 -5.6639e-06
10:134682058 C T 0.037956 -3.6422e-05
10:134682148 T G 0.026097 1.0075e-06
10:134682855 T C 0.798397 -6.9010e-07
10:134687033 A G 0.064335 1.0945e-05
10:134689553 T C 0.047944 -3.3947e-06
10:134694685 A C 0.144016 3.4468e-08
10:134696668 C G 1.953538 1.3581e-05
10:134705648 C T 0.107768 -1.9675e-06
10:134710733 G A 0.048998 -1.2635e-05
10:134715815 C A 0.103841 -2.0750e-05
10:134716225 T C 0.038194 -3.4989e-05
10:134718560 A G 0.160176 -2.6774e-06
10:134723390 G A 1.003012 5.1517e-06
10:134724238 A G 0.044425 -2.0009e-08
10:134724346 A C 0.746224 1.8623e-05
10:134724852 A G 0.048464 -2.1643e-05
10:134729319 C A 0.513258 1.8251e-05
10:134729333 A G 0.897387 -1.3220e-06
10:134729817 A G 1.921090 -6.2377e-06
10:134729857 C A 0.130489 -1.4255e-05
10:134748281 A G 0.036273 -2.8861e-05
10:134748331 T C 0.755427 1.5644e-05
10:134751911 T C 0.115172 -1.2245e-05
10:134753572 C T 0.193375 -3.2970e-05
10:134755241 A C 0.112337 -1.3002e-05
10:134757339 C T 0.036864 -3.0791e-05
10:134761067 A G 0.041002 -2.1137e-06
10:134762450 G A 1.818147 -6.9723e-06
10:134762462 G C 1.954616 -4.7992e-06
10:134767105 A G 0.096412 1.3986e-05
10:134768909 A G 0.123210 1.9732e-05
10:134777790 A G 1.929865 -8.0239e-06
10:134782270 G A 0.044772 -3.0257e-06
10:134785750 A G 0.137343 3.2622e-07
10:134789498 A G 0.086012 -2.9590e-05
10:134791715 A G 1.115910 -2.3134e-05
10:134792280 T C 0.029031 -1.0959e-05
10:134792456 C T 1.184287 -2.8835e-05
10:134797796 T C 0.043297 -3.5432e-05
10:134800485 A G 0.089779 -1.3026e-05
10:134800741 T C 1.175142 -1.9348e-05
10:134810214 G A 0.189982 1.1691e-05
10:134810519 A G 1.379645 -2.4637e-05
10:134811475 C T 0.450786 -2.1091e-05
10:134811535 A G 1.196143 -3.7721e-05
10:134811873 G A 0.066970 -1.2139e-05
10:134812609 A G 0.065137 1.0365e-05
10:134817063 T G 0.072110 -1.1676e-05
10:134819585 G A 1.153434 -3.7709e-05
10:134826921 C T 0.149725 1.1534e-06
10:134830501 C T 0.070322 -4.4823e-06
10:134832102 A G 0.050644 -2.4829e-05
10:134835135 G A 1.468982 -1.1173e-05
10:134836543 G T 1.046663 -4.0748e-05
10:134836822 A G 0.022225 7.7735e-06
10:134837900 A G 0.190036 -2.1750e-06
10:134838202 A G 0.604679 -4.3152e-06
10:134838381 C A 0.277929 -4.3692e-06
10:134838611 C T 1.257843 2.8525e-05
10:134839570 G A 0.658699 -4.2896e-06
10:134841274 G A 0.092927 9.8785e-06
10:134842979 T C 0.053183 1.7937e-05
10:134844299 G C 0.075802 -1.1130e-06
10:134846348 C T 0.729799 -1.0667e-05
10:134848229 A C 0.041233 -6.8955e-06
10:134849708 G A 0.425053 5.8468e-07
10:134851219 G A 0.024588 -1.5241e-05
10:134858720 C T 0.471487 -2.3776e-06
10:134861794 C T 0.027858 8.4265e-06
10:134862552 G A 1.097283 1.3539e-05
10:134862766 C A 0.064668 1.0885e-05
10:134865069 T C 0.100516 -6.5698e-06
10:134865184 G A 0.287214 -3.3109e-05
10:134868127 G T 0.830376 9.8867e-06
10:134876364 A G 0.080963 -3.7164e-06
10:134878594 T C 0.064114 1.4563e-05
10:134880538 T C 0.138526 6.0731e-06
10:134881862 G A 1.029735 3.3224e-05
10:134884037 G T 1.074109 2.8743e-05
10:134885144 G T 0.254038 2.4501e-06
10:134886558 A G 0.068649 1.5866e-05
10:134886618 C G 0.877562 1.8772e-05
10:134887040 A G 0.314116 1.5888e-05
10:134897945 G A 0.030248 -3.1956e-06
10:134898594 G A 1.243033 3.0285e-05
10:134899585 A G 0.046391 -6.1923e-07
10:134903182 A C 1.019603 2.3372e-05
10:134905323 A G 0.075228 -1.9998e-05
10:134909770 T C 0.493042 2.0567e-05
10:134912098 T C 0.070981 1.8876e-05
10:134914522 C G 0.545253 1.5515e-06
10:134917297 A G 0.410600 4.1449e-05
10:134917834 C T 0.331187 -3.4814e-06
10:134921819 A G 0.021177 -1.5063e-05
10:134926776 C T 1.006538 3.1190e-05
10:134927874 A G 0.047628 -7.6528e-06
10:134928139 A G 0.271119 6.4745e-06
10:134932735 T C 0.194347 2.3212e-05
10:134934073 T C 0.090622 -3.8642e-06
10:134934549 T C 0.062509 1.2472e-05
10:134935598 A G 0.778522 3.2045e-05
10:134936083 A G 1.043433 3.8223e-05
10:134938590 A G 0.505764 1.1768e-04
10:134941139 A G 0.229685 -1.0938e-05
10:134942166 G A 0.729867 4.5040e-05
10:134943325 A G 0.288958 -8.8918e-06
10:134948164 T C 0.732927 3.7673e-05
10:134948249 A G 0.496966 4.2217e-05
10:134948712 T C 0.859547 3.4885e-05
10:134948829 A G 0.242696 -3.8691e-06
10:134954169 T C 0.045901 -1.0646e-06
10:134964209 A G 0.106591 1.3279e-05
10:134965220 G A 0.252841 -9.3061e-07
10:134967702 A G 0.322524 -1.0454e-05
10:134968323 T C 0.035630 -1.6155e-05
10:134971470 C T 1.112762 1.7796e-05
10:134971968 G C 0.134704 -1.2915e-05
10:134973995 A G 0.557510 2.4087e-05
10:134980918 T C 0.023527 2.0409e-05
10:134981690 C T 1.208453 1.4321e-05
10:134982318 C G 0.099917 -3.7390e-07
10:134982325 T C 0.883189 3.4146e-05
10:134983709 A G 0.086927 8.4535e-06
10:134984485 T C 0.068347 -5.7240e-06
10:134985657 T C 1.064056 -1.3211e-06
10:134986622 T C 0.059487 6.4908e-06
10:134987305 T C 0.061571 1.8009e-05
10:134991734 G A 0.079634 -1.2909e-05
10:134991953 A G 0.059014 1.6534e-06
10:134994032 T C 0.983215 -1.2668e-05
10:134999646 T C 0.039418 -3.0830e-06
10:135000159 G A 0.961684 -1.1160e-05
10:135007733 A C 0.062322 2.1751e-05
10:135010568 A G 0.122941 -3.8469e-06
10:135010635 A G 0.059691 1.7277e-06
10:135013352 G A 0.966359 -3.7501e-06
10:135016089 C T 1.153448 -1.0358e-05
10:135017147 T C 0.050858 -1.6553e-05
10:135017169 T C 1.022303 -7.4510e-07
10:135017319 T C 0.550955 1.4542e-05
10:135024105 T C 0.024163 -1.1454e-06
10:135027768 T C 0.127752 -8.0135e-06
10:135035058 A C 0.085176 -8.9438e-06
10:135038088 T C 0.851343 1.0122e-05
10:135038128 A G 0.057100 4.0758e-06
10:135040969 T C 0.102246 -1.9448e-05
10:135042214 A G 0.113653 2.4842e-05
10:135047100 A G 0.058433 -1.5634e-05
10:135052865 T G 0.242360 6.2548e-06
10:135053123 G A 0.983701 2.9105e-05
10:135055251 A G 0.192314 7.0575e-06
10:135056990 A G 0.106595 -1.8052e-06
10:135060539 A G 0.056695 -1.3588e-05
10:135060872 C T 1.832464 -1.8649e-05
10:135061804 G A 1.680672 -1.2479e-05
10:135063027 T G 1.513506 -1.5455e-05
10:135066425 A G 0.371975 1.6338e-05
10:135068549 A G 0.137353 -9.6080e-06
10:135076139 C A 0.087426 -9.1401e-07
10:135076584 C T 0.023568 7.6116e-06
10:135076596 C T 1.757718 -5.1885e-06
10:135079788 C T 1.795450 -1.3583e-05
10:135079813 A G 0.072069 -2.4202e-05
10:135080826 C A 0.083544 8.1366e-06
10:135082346 G A 1.743953 -1.3214e-05
10:135087521 A G 1.667851 -2.6518e-05
10:135089035 G A 1.793474 -1.4689e-05
10:135093673 T C 0.519496 -7.8088e-07
10:135095152 A G 0.051001 -8.1939e-06
10:135097027 C A 0.087562 2.1802e-05
10:135098264 A G 0.127323 1.4906e-05
10:135099533 C T 1.672604 -2.3532e-05
10:135103315 T C 0.140433 2.5111e-05
10:135104108 A G 0.080814 2.0854e-05
10:135107370 A C 0.058069 6.3076e-07
10:135112431 T G 0.093176 -1.4932e-06
10:135113249 A G 0.068156 1.6668e-05
10:135114645 C T 0.041434 -4.5543e-06
10:135117127 C T 0.355761 2.8602e-05
10:135117242 A G 0.030466 -3.3671e-07
10:135119166 T C 0.037592 -8.4539e-06
10:135119695 C A 0.045877 -5.5773e-07
10:135120646 C T 0.266227 1.3157e-05
10:135120977 A G 0.127119 -1.4655e-05
10:135121732 C T 0.258026 -9.7070e-07
10:135126688 C T 0.027287 -1.1400e-05
10:135127893 T C 0.079641 -3.0120e-05
10:135143292 A G 0.118569 -1.2469e-05
10:135150032 T C 0.057804 1.7944e-06
10:135157955 A G 1.799077 -2.8004e-05
10:135158172 A G 0.589502 -1.2847e-05
10:135158190 C G 0.041532 1.4956e-05
10:135165255 T C 0.221740 7.7677e-06
10:135165623 A G 0.058858 3.7945e-06
10:135175844 C T 1.904329 -3.4217e-05
10:135176091 A G 1.683062 -4.3415e-05
10:135182176 T C 0.026491 -8.3044e-06
10:135184126 A G 1.889251 -3.5274e-05
10:135186806 G A 1.478348 -2.3769e-05
10:135195148 A G 0.039676 -1.2623e-05
10:135195332 G A 1.903778 -4.3647e-05
10:135195453 A G 0.264367 2.0475e-05
10:135197376 A G 0.156038 1.0827e-05
10:135197419 A G 1.748060 -4.5987e-05
10:135203544 A G 0.022850 8.6104e-06
10:135203630 G T 0.156922 2.6240e-05
10:135204669 A G 0.057705 -5.3857e-06
10:135204799 T C 1.763604 -4.4226e-06
10:135208612 C T 0.056111 -2.1510e-05
10:135216078 G C 0.162148 5.9583e-05
10:135217002 A G 0.141898 3.7864e-05
10:135218215 C T 0.036701 -4.9977e-06
10:135224059 A G 0.426331 2.9307e-05
10:135225460 T G 0.426895 3.2124e-05
10:135226041 C G 0.439138 2.8741e-05
10:135232654 T C 0.410369 1.8464e-05
10:135234839 C T 0.033679 6.1884e-06
10:135235370 A C 0.597022 5.0348e-05
10:135237166 A G 1.372233 -6.5264e-05
10:135244578 T C 0.121255 -1.7992e-05
10:135252932 T C 0.086808 7.3402e-06
10:135259493 T C 0.028919 -4.4851e-06
10:135265911 T C 0.065858 1.1149e-05
10:135266946 C T 0.038047 -3.4355e-06
10:135268439 G C 0.370808 3.1052e-06
10:135269788 A G 0.097643 2.6581e-05
10:135270387 C G 0.437809 2.9415e-05
10:135276637 T C 0.183723 -2.2174e-05
10:135279810 G T 1.614766 -3.7768e-05
10:135279983 T C 0.022102 1.3715e-05
10:135287931 A G 0.029456 6.1957e-06
10:135289661 C G 0.035355 5.7404e-06
10:135289718 C A 0.050362 4.6221e-06
10:135294766 T C 0.120636 1.4730e-05
10:135296644 T C 0.021640 -1.3558e-05
10:135298293 T C 0.023347 3.2213e-06
10:135303032 C T 1.942958 5.9249e-06
10:135325800 G T 0.022707 4.2124e-06
10:135326456 A C 0.020878 3.2445e-06
10:135330970 A G 0.029993 -2.8306e-06
10:135332931 T C 0.055162 7.8000e-06
10:135333354 T C 0.054350 4.9605e-06
10:135337778 C T 0.095753 7.4408e-06
10:135339122 T C 0.222546 -8.1111e-06
10:135339482 A C 0.179307 9.6842e-08
10:135340548 G A 0.039346 7.8561e-06
10:135340829 T G 0.107336 9.3781e-06
10:135344183 T C 0.027484 9.9655e-07
10:135344579 G A 0.118814 1.9033e-05
10:135345675 A G 0.036613 1.1319e-05
10:135353547 G A 0.037517 -6.9809e-07
10:135366518 G A 0.122156 -6.8808e-06
10:135368290 T C 0.080858 8.4953e-06
10:135369532 C T 0.201052 -3.0848e-07
10:135370639 A C 0.200698 3.9665e-07
10:135373679 C T 0.051711 -2.2538e-06
10:135400250 A G 0.410899 7.8873e-06
10:135411646 C A 0.103202 -2.3684e-06
10:135416976 A G 0.036592 1.1645e-05
10:135420356 A G 0.054887 2.6815e-06
10:135425257 A C 0.044303 3.3833e-06
10:135426536 G A 0.258560 9.9254e-07
10:135430669 G A 0.051803 -9.7717e-06
10:135431118 G A 0.671635 3.8429e-06
10:135432360 A G 0.134497 7.3211e-06
10:135432685 A G 0.484679 -2.0825e-06
10:135439049 C G 0.213662 6.9244e-07
11:193863 C T 0.943968 -4.6888e-06
11:197337 A G 0.462933 -5.2363e-06
11:198062 G C 0.454286 -7.2536e-06
11:199153 A G 0.189584 -2.5175e-05
11:199492 A G 0.149140 -3.6296e-06
11:199673 C T 1.899348 -1.0805e-05
11:200948 A G 0.044935 1.6506e-06
11:201212 G A 0.098238 -2.4807e-05
11:202856 A G 0.457776 -1.7938e-06
11:203788 T C 0.089228 2.1908e-06
11:207698 T C 1.187357 2.9418e-05
11:210660 G C 0.022687 1.5175e-05
11:211841 C T 0.069044 5.0493e-06
11:212839 T C 0.024299 -6.6320e-06
11:219089 C T 1.429262 3.3234e-05
11:224393 G A 0.397528 -7.6205e-06
11:233067 T C 0.415356 7.1078e-05
11:237030 T C 0.029164 1.1005e-06
11:241523 T C 0.050409 -4.8295e-06
11:243268 G T 0.470675 -1.1018e-05
11:243817 C T 0.047258 1.1243e-05
11:244197 C T 1.511585 2.7280e-05
11:251034 T C 1.684962 6.2780e-05
11:258397 T C 0.065936 1.9448e-06
11:259575 T C 0.214848 8.2175e-06
11:266921 G A 0.496830 -6.5452e-06
11:269856 T C 0.513366 3.6778e-05
11:270514 T C 0.158758 1.0564e-07
11:273153 G A 1.277266 6.2141e-06
11:276012 A G 1.685938 -5.3557e-06
11:283928 T G 1.095872 1.7173e-05
11:287070 G A 0.260304 7.9351e-06
11:290816 G A 1.522862 -1.5197e-05
11:290918 A G 0.105075 -2.7688e-06
11:292805 A G 0.022146 -3.1811e-06
11:295343 A G 1.481031 -1.8860e-06
11:297970 T C 0.093485 -3.2498e-06
11:298224 T C 0.041896 1.7180e-05
11:298920 G A 0.023309 -4.7887e-05
11:299262 T G 0.077132 7.5854e-06
11:299411 G C 0.606821 -2.4364e-06
11:299586 G A 1.462481 -3.0035e-06
11:300228 G C 0.684921 2.3758e-05
11:300364 T C 0.988247 -2.7449e-05
11:303148 G A 0.642594 -8.1007e-06
11:305619 C T 1.019960 -7.4925e-06
11:307025 A G 0.128782 1.0366e-05
11:308065 C T 1.849901 -2.3049e-05
11:308180 G A 0.374997 -7.5068e-06
11:309127 G A 0.637960 -4.1563e-06
11:312251 A G 0.073555 -1.1009e-05
11:315299 A G 0.079019 -9.1020e-06
11:317098 A C 1.399700 1.1258e-06
11:317137 T G 0.948367 -3.9095e-06
11:323507 A G 1.086196 -1.0649e-05
11:324170 G A 0.671662 6.4731e-06
11:325800 T C 0.066725 -2.4061e-06
11:326718 A G 0.813414 2.0105e-06
11:327143 A G 0.464681 7.9435e-06
11:331326 T C 1.681756 -6.8702e-07
11:332997 A G 0.461387 3.5373e-06
11:333347 G A 0.916871 1.0554e-05
11:334703 A C 1.689511 -3.3905e-06
11:336085 A C 0.063624 -9.2719e-06
11:336138 G A 0.983079 -8.9070e-06
11:338901 G A 1.798173 3.2005e-06
11:339969 A G 1.755400 8.0771e-06
11:340363 A G 0.152339 -2.1494e-05
11:341301 A G 0.914107 7.4085e-06
11:342860 C T 1.180996 -1.2411e-05
11:343444 T C 0.206617 -7.2072e-06
11:343819 C T 0.071675 -1.7173e-06
11:345515 G A 0.070693 -3.5353e-06
11:345595 A G 0.604165 -2.6579e-05
11:346015 C T 1.470597 7.8374e-06
11:350917 A G 0.553236 -3.6884e-05
11:351053 C A 0.072131 -4.1647e-06
11:353222 C A 0.317693 3.1552e-05
11:353376 T C 1.023285 -9.5515e-06
11:353506 C T 0.100519 7.1708e-06
11:353861 T G 1.568773 4.1271e-06
11:358069 G A 0.214423 1.8170e-05
11:358704 T C 0.057715 -3.2852e-06
11:358726 G A 0.519024 1.5982e-05
11:360811 G A 0.569239 -3.4714e-05
11:360871 A G 0.045231 2.7972e-06
11:365550 G A 0.036089 -1.3274e-06
11:365565 G T 0.047309 -2.8381e-06
11:367213 A G 0.282416 7.7398e-06
11:370709 A C 0.029106 9.6040e-06
11:371514 C T 0.207481 -8.7467e-06
11:372095 C T 0.284647 1.7112e-06
11:378241 C T 0.031363 4.8426e-06
11:378405 C T 0.647122 9.2241e-06
11:378658 A G 0.082245 4.0852e-05
11:380315 T C 0.074446 2.6197e-05
11:381072 T C 0.165442 -3.1906e-05
11:381147 A G 0.161413 -2.3091e-05
11:387204 G A 1.037109 3.0418e-05
11:388357 T C 0.320222 -3.1131e-05
11:392634 C T 0.042535 -1.6863e-07
11:394897 A G 1.091346 4.0807e-05
11:396406 G A 1.406782 8.7747e-06
11:400024 T C 0.020936 -4.0167e-06
11:403725 T C 0.033546 1.5842e-06
11:403764 T C 0.031544 2.2100e-05
11:406483 C T 1.491475 5.6334e-07
11:406615 T C 0.325397 -4.8817e-05
11:408174 T G 0.072875 2.6320e-05
11:410585 A G 0.060452 3.3802e-05
11:418735 A G 0.048617 -8.4084e-06
11:419167 G T 1.612087 -2.2276e-05
11:419706 C T 0.068007 3.2999e-05
11:428385 G A 1.566339 -1.5445e-05
11:428489 C T 1.520254 3.6074e-06
11:430339 G C 0.112283 -1.6749e-05
11:433568 A G 1.581509 -2.7027e-05
11:433867 A G 0.350158 -2.1654e-05
11:436461 C T 0.370241 -2.1056e-05
11:439879 A G 0.794709 3.3457e-06
11:440601 T C 0.034583 -9.0736e-06
11:443587 T C 0.169614 -1.7517e-05
11:448061 G A 0.061591 1.0769e-05
11:459461 T C 0.053211 3.7465e-05
11:464307 A G 0.045500 -2.2866e-05
11:464972 A G 0.048910 -1.9887e-05
11:467339 G A 0.623888 -8.9431e-07
11:480016 A G 0.074565 -7.1709e-06
11:486874 C T 0.350525 -2.3680e-05
11:495283 C T 0.287067 1.9881e-05
11:495825 T C 0.103817 -4.9879e-06
11:496116 A G 0.352902 -2.6770e-05
11:498383 T C 0.347258 -3.2209e-05
11:499066 T C 0.081422 -1.3587e-05
11:499120 A G 0.272234 1.2739e-05
11:499412 T G 0.072335 -2.1489e-05
11:500248 A G 0.446009 -7.9644e-06
11:510031 T G 0.273985 9.8716e-06
11:511580 T C 0.073824 -1.5375e-05
11:516027 T C 0.041838 -2.4041e-05
11:521119 A G 0.598257 -1.4722e-06
11:524055 T C 0.078658 3.3867e-05
11:524701 A G 0.342267 -3.5889e-05
11:526356 A G 0.268906 2.2072e-05
11:530377 A G 0.071580 -6.8465e-05
11:534242 G A 0.687889 -1.7224e-05
11:536284 G A 0.233218 -3.8631e-05
11:541462 T C 0.063587 2.2284e-05
11:541601 C G 0.034729 -2.1103e-05
11:542844 C T 0.249387 -2.2370e-05
11:548205 A C 0.212700 -2.2389e-05
11:551405 A G 1.771624 -1.9335e-06
11:551644 T C 0.129384 -1.5010e-05
11:554166 G C 1.643025 1.1333e-05
11:554214 C G 1.643291 7.4040e-06
11:554562 A G 0.061112 -2.8256e-06
11:556063 T C 0.076210 2.1060e-05
11:557252 T C 0.103501 -1.8793e-05
11:558165 G T 0.169760 -1.2008e-05
11:562219 G C 0.098020 -3.0888e-05
11:565302 C G 0.096480 -8.2369e-07
11:570072 C T 1.190234 1.4243e-05
11:570094 A G 0.405701 -4.0082e-06
11:574957 T C 0.078893 1.8654e-05
11:579736 G A 0.041502 1.2182e-05
11:583787 C T 0.468628 1.3740e-06
11:587014 T C 0.537692 5.8143e-06
11:587425 A C 0.466530 1.1756e-06
11:589392 G T 0.101808 1.7893e-05
11:589564 C T 1.315918 1.4981e-06
11:606770 T C 0.154699 -5.7578e-06
11:607175 A G 0.452809 -2.2709e-06
11:609353 A G 0.466289 1.3169e-06
11:610277 C T 1.745768 2.7889e-05
11:610724 T C 0.082629 -1.5931e-05
11:613297 G T 0.552617 1.4097e-05
11:617593 C G 0.034787 -5.4891e-06
11:618013 T C 0.469325 4.1505e-07
11:618379 A G 0.089368 -1.3376e-05
11:619789 G T 1.264720 1.6756e-05
11:620289 T C 0.105218 1.9028e-05
11:620689 T C 0.045843 -9.9282e-06
11:621242 T C 0.082816 2.5618e-05
11:622872 A G 0.046785 -8.2587e-06
11:624400 T C 0.076472 5.4163e-07
11:628245 A G 0.495286 7.4604e-06
11:636433 A G 0.095379 9.5458e-06
11:636496 G A 1.298899 6.1141e-06
11:642044 C G 0.097772 2.1564e-06
11:643568 C G 1.027236 1.5279e-05
11:644325 A G 0.061363 -3.1030e-05
11:644614 C G 0.020188 6.7220e-06
11:656845 A G 0.905692 3.0590e-05
11:656940 A G 0.316727 1.9566e-05
11:656973 T G 0.023013 3.6348e-05
11:659479 A G 0.244287 -4.3684e-05
11:660660 A G 0.024132 2.5169e-06
11:662375 A G 0.170644 -4.0545e-06
11:672161 A G 0.242938 -2.1256e-05
11:682373 T C 0.039380 6.0429e-06
11:683403 G A 1.344317 2.2744e-05
11:683443 C T 1.100849 3.8813e-05
11:686888 A G 0.026080 -1.3562e-05
11:688312 A G 0.243842 -1.6223e-05
11:693831 A G 1.345776 2.3995e-05
11:697761 T G 1.327352 7.0962e-06
11:698126 T C 0.098959 -1.2667e-05
11:698253 T A 0.336657 -2.7277e-05
11:702250 C T 0.898427 2.7034e-05
11:702506 T C 0.050923 9.2134e-07
11:703595 T C 0.244702 3.6436e-05
11:706310 A G 0.313229 -1.4268e-05
11:709567 A G 0.049498 -2.6215e-07
11:712583 G T 0.058511 -4.0660e-06
11:712611 G A 0.322446 -1.4637e-05
11:718436 A G 0.148994 -2.5143e-05
11:719400 T C 0.275022 9.4098e-06
11:720197 T C 1.167880 5.2543e-06
11:733357 T C 0.054050 1.5783e-05
11:733609 A T 0.489047 -2.0225e-05
11:733639 A G 0.199444 -1.0896e-06
11:739458 G A 0.033308 -6.9453e-06
11:748958 G A 1.900069 -1.2024e-05
11:749776 T C 0.439413 -2.4873e-05
11:765248 A G 0.076506 -3.1057e-05
11:770007 T C 0.990973 1.7159e-06
11:770209 T C 0.028344 -1.5806e-05
11:775108 T C 0.035015 -1.7332e-05
11:780827 T C 0.932439 5.1819e-06
11:783512 C A 0.217181 9.1113e-06
11:785145 A G 0.195884 7.2231e-06
11:785219 T C 1.438533 1.2211e-06
11:786234 T C 0.297260 1.1743e-05
11:795147 T C 0.052908 1.1205e-05
11:796540 A G 0.085754 3.9166e-05
11:800630 A G 0.032859 -5.3271e-06
11:803017 G A 1.042093 2.6617e-05
11:803401 A G 0.020181 -9.0393e-06
11:804027 A G 0.285038 -2.5946e-05
11:812188 A G 1.009027 1.3045e-05
11:816017 G A 0.035736 -6.3316e-07
11:817786 T C 1.124787 -1.9125e-06
11:820127 G T 1.937120 1.1987e-06
11:820268 G A 1.476091 -1.0819e-05
11:823586 G C 0.027899 -3.9364e-06
11:823729 T C 0.050467 -1.6729e-05
11:827713 T A 0.726120 -4.4270e-06
11:827808 T C 0.039618 -1.3986e-05
11:827955 A G 0.603567 -4.9169e-05
11:828916 A G 1.461353 -2.3562e-05
11:829539 G A 1.422112 -2.2347e-05
11:830044 A G 0.090129 -1.0795e-05
11:831818 A G 0.084333 1.7791e-05
11:834098 T C 1.423275 -2.2670e-05
11:838722 C T 0.494474 4.8188e-05
11:842682 G A 1.406153 -2.1853e-05
11:845789 T C 0.493906 -1.2790e-05
11:856995 A G 0.044626 5.9574e-06
11:857789 T C 0.187629 -4.1918e-05
11:858424 T C 1.002676 2.5512e-05
11:866920 G T 0.389766 3.8343e-05
11:874776 A G 0.087151 -2.9418e-05
11:883384 A G 0.080827 7.5297e-07
11:884543 C T 0.511860 -1.7537e-05
11:887458 T G 0.219744 2.0197e-05
11:887560 T C 0.074167 -1.5036e-05
11:888533 T G 0.995910 -2.1561e-05
11:894874 G A 0.984969 -1.6654e-05
11:895596 T C 0.185573 -2.7774e-05
11:900809 A G 0.352857 2.3892e-05
11:906708 A C 0.673756 8.0719e-06
11:916549 C G 0.033393 -4.5815e-07
11:918219 G A 0.876444 -2.0048e-06
11:920193 T C 0.228550 1.7534e-05
11:934696 T G 0.029388 5.9536e-06
11:940631 A G 0.054693 -2.1256e-05
11:951558 T C 1.671666 -2.1871e-05
11:958789 C T 1.273924 -1.7931e-06
11:959655 G A 0.068445 -8.0669e-06
11:962357 A G 0.181364 2.7304e-06
11:967822 T C 0.107502 -1.1867e-05
11:967944 G A 0.036062 -2.9073e-06
11:968712 T C 0.130448 1.0331e-05
11:971667 C T 1.091156 -3.7161e-06
11:982408 C T 0.052881 -2.0044e-05
11:985547 T C 1.264401 2.2368e-06
11:986019 T C 0.034831 -2.3577e-05
11:992286 T C 0.075017 2.3223e-06
11:993907 G C 0.164460 1.7529e-05
11:995840 C A 0.411566 3.2516e-06
11:999764 C T 0.171456 1.2223e-05
11:1002236 T C 0.059062 -1.5833e-05
11:1006874 T G 0.075632 4.3156e-06
11:1013987 A G 0.157793 1.1903e-06
11:1018374 A T 1.510602 1.2861e-05
11:1021099 T C 0.168308 7.6789e-06
11:1021268 C T 0.100247 5.7225e-06
11:1023622 A G 0.020664 8.9876e-06
11:1027811 T C 1.093784 -8.2183e-06
11:1028379 T C 0.023251 -2.0355e-06
11:1029135 T C 0.100125 6.1119e-06
11:1029320 T C 0.247330 -1.0885e-05
11:1031602 T C 0.031006 -9.1102e-06
11:1032818 A G 0.046877 7.3125e-06
11:1039614 T C 0.151656 7.9242e-06
11:1044938 C T 1.509429 1.5164e-05
11:1045223 C T 0.165429 5.7186e-06
11:1046316 G A 0.048889 2.5662e-05
11:1046383 A G 0.350049 -4.8476e-06
11:1053911 T C 0.023802 2.5120e-06
11:1056981 A G 0.234037 1.9278e-05
11:1057948 C G 0.240772 3.1964e-05
11:1059587 T G 0.059895 1.2910e-05
11:1061907 G C 0.031969 -3.5312e-06
11:1064691 T C 0.877178 1.4386e-05
11:1068702 C T 0.741229 1.0002e-05
11:1070757 A C 0.095035 8.7262e-06
11:1071816 T C 0.419287 -1.7808e-05
11:1073378 A G 0.260052 2.9590e-06
11:1075920 A G 0.422788 -1.6025e-05
11:1078393 C T 0.617727 -7.1743e-06
11:1078538 T C 0.020960 1.2265e-05
11:1079757 A G 0.024380 -1.3780e-05
11:1080576 A G 0.175693 1.2258e-05
11:1081757 C G 0.414251 7.3205e-06
11:1082582 A G 0.209028 1.3982e-05
11:1082857 G A 0.409798 4.4489e-06
11:1084362 A G 0.185566 -4.5969e-06
11:1087972 T C 0.403154 4.9675e-06
11:1088835 T C 0.196517 -1.1680e-06
11:1091751 T C 0.172361 -1.8210e-06
11:1093769 A G 0.170834 4.5975e-07
11:1094761 A C 0.056519 1.0112e-05
11:1098337 A G 0.840028 7.4606e-06
11:1100640 T G 0.244257 -1.3898e-06
11:1101078 G A 0.149470 -1.5218e-05
11:1101649 C T 1.013334 -2.4733e-07
11:1105806 C T 1.446981 4.2513e-06
11:1107804 A G 0.175223 -1.1778e-05
11:1109856 T C 0.022646 -1.4533e-05
11:1110148 C T 1.663652 7.8832e-06
11:1111164 T C 1.360871 1.4180e-05
11:1111474 C T 1.836169 2.4884e-05
11:1112806 T G 0.068850 -2.1053e-05
11:1120324 C T 0.198648 -1.7204e-05
11:1127669 T G 1.375170 1.9414e-05
11:1131998 T C 1.651018 1.5008e-05
11:1134754 A G 0.032166 1.0009e-05
11:1148459 T C 0.282019 -1.1800e-05
11:1151406 T C 0.372325 1.4278e-05
11:1161477 C G 0.395342 1.2301e-05
11:1215138 T C 0.350787 -8.9779e-06
11:1215698 G A 1.299834 -3.8599e-05
11:1216491 C G 1.167234 1.5741e-05
11:1217228 C T 1.301462 -4.2420e-05
11:1220923 T C 0.170107 2.0168e-06
11:1221592 C T 1.568678 2.6563e-05
11:1223686 T C 1.166319 1.4085e-05
11:1226592 C G 0.286238 -9.3062e-06
11:1229227 T C 0.578850 -2.1863e-05
11:1229961 T C 0.058705 -3.1441e-06
11:1230071 C T 0.043882 -1.2548e-05
11:1230393 T C 0.621294 4.9138e-05
11:1230855 C T 0.465585 3.1733e-06
11:1234492 G A 0.032482 -8.4075e-06
11:1241221 T G 0.223698 2.2313e-05
11:1242147 A C 0.025641 -3.8900e-06
11:1242299 G T 1.090483 -1.2053e-05
11:1243391 A G 0.129914 -8.8658e-06
11:1246769 T G 0.054305 3.8689e-05
11:1246941 G A 0.413364 -1.6448e-05
11:1247458 T C 0.150633 -1.3849e-05
11:1255335 C T 0.067065 -3.7744e-05
11:1262525 T C 0.111752 -5.6986e-06
11:1263234 G A 0.065198 4.2599e-05
11:1263776 T C 0.247113 -3.4921e-05
11:1264795 C G 0.020807 -4.5438e-06
11:1267291 C T 0.065783 -4.2161e-05
11:1267325 C T 0.936175 -3.5551e-04
11:1267703 C G 0.039991 -3.9696e-05
11:1271321 G C 0.872660 -9.7675e-05
11:1272754 G A 0.139461 -9.0077e-06
11:1272793 T C 0.022044 3.4213e-05
11:1272800 T C 0.064552 4.7477e-05
11:1273049 G C 0.065127 4.3233e-05
11:1275018 A C 0.155753 1.6739e-05
11:1278912 C G 0.067864 -4.6252e-05
11:1279279 T C 0.064376 3.9406e-05
11:1279527 T A 0.064831 3.9897e-05
11:1281932 T C 0.022129 3.1139e-05
11:1289041 C T 0.064743 3.9567e-05
11:1290894 A G 0.021317 3.1947e-06
11:1291548 A G 0.062336 -2.7812e-05
11:1296357 T C 0.089565 -3.3727e-06
11:1297335 T C 0.048522 2.4997e-05
11:1298075 A C 0.040145 -1.6365e-05
11:1299994 A G 0.038877 -3.8510e-06
11:1318884 T A 1.001761 6.5936e-05
11:1322713 C G 0.109688 -3.3084e-05
11:1322798 T C 1.851139 1.5345e-05
11:1324772 C T 0.370948 5.7523e-05
11:1326746 A G 0.143976 -9.1048e-06
11:1328587 T C 0.048209 -3.9302e-06
11:1332213 A G 0.066637 -3.8753e-05
11:1334790 C T 0.144870 -8.5052e-06
11:1354902 A G 0.020756 -6.8294e-06
11:1355654 A G 0.981998 7.9574e-05
11:1357063 A G 0.319617 -2.2969e-06
11:1363541 C T 0.405466 -3.2567e-05
11:1364644 A G 1.516617 1.1896e-06
11:1365834 A G 0.723659 2.1302e-05
11:1370414 T C 0.098418 7.7880e-06
11:1374456 A C 1.202786 5.3604e-05
11:1377474 C T 0.127429 -3.7286e-06
11:1385913 C A 0.025964 -6.1753e-06
11:1388836 T C 1.500865 4.0027e-06
11:1390060 A G 0.057950 -1.4855e-05
11:1395939 A C 0.107139 -3.4266e-05
11:1397748 A G 0.194956 1.7138e-05
11:1401890 A G 0.281740 -1.4728e-04
11:1412436 G A 0.088854 -2.4335e-05
11:1413058 T C 1.371546 -1.4984e-05
11:1416486 T C 0.068602 -6.1568e-06
11:1430655 T C 0.421653 1.4900e-06
11:1430856 A G 0.177780 2.4473e-05
11:1433896 T G 1.516413 -6.1053e-06
11:1440776 T G 0.485491 -1.0026e-05
11:1442784 T C 0.089259 -2.4280e-05
11:1443684 T C 0.524569 -5.7461e-06
11:1444169 A G 1.613297 -2.4478e-05
11:1447667 T C 0.106809 -2.5847e-05
11:1449899 T G 0.246212 2.1112e-05
11:1454487 T C 0.958774 -3.9358e-06
11:1455220 C G 0.065783 -2.6373e-05
11:1460692 G A 0.052905 -1.9736e-05
11:1471286 G C 1.221978 2.3757e-05
11:1471769 T C 0.099394 6.3837e-06
11:1473931 A G 1.098401 3.7110e-05
11:1474637 C T 0.067854 -2.4324e-05
11:1474799 T C 0.090738 -1.3461e-05
11:1477642 C G 0.021606 -1.9328e-05
11:1478990 G A 0.701958 3.0107e-05
11:1483543 G A 1.607970 -4.8900e-06
11:1485503 T C 0.035916 -1.3732e-05
11:1485629 T C 1.356332 -2.7331e-05
11:1489299 A G 0.281444 -2.6233e-05
11:1494620 T C 0.023547 1.3398e-05
11:1506887 T C 0.043062 1.4985e-05
11:1507731 G A 1.766504 3.8368e-05
11:1513962 A G 0.152795 3.1188e-06
11:1521393 A G 0.104528 4.2946e-05
11:1531055 A G 0.610581 3.1168e-06
11:1533180 T C 0.052099 -2.5230e-05
11:1538653 A G 0.167210 -2.1732e-05
11:1545003 T C 0.068051 -3.2633e-06
11:1550016 G C 0.075391 4.5777e-05
11:1550417 T C 0.338493 -7.7675e-07
11:1550704 A G 0.035127 -7.2619e-06
11:1553067 A G 0.036463 -1.6218e-05
11:1557767 A G 1.606046 -3.9262e-07
11:1558046 A G 0.029361 9.8308e-06
11:1560339 T G 1.158806 1.0329e-05
11:1584883 T C 0.047581 6.5280e-05
11:1588110 T C 1.091805 1.4406e-05
11:1596246 A G 0.151880 1.3285e-05
11:1604827 T C 0.099271 5.7604e-06
11:1610427 C T 0.030340 5.1053e-06
11:1623048 T C 0.038568 -1.2477e-05
11:1626719 T C 0.473180 -7.2326e-06
11:1627296 T C 1.351535 7.6093e-06
11:1629693 T C 0.162933 9.2991e-06
11:1635002 T C 0.039520 7.2748e-06
11:1637575 T C 0.027253 1.9750e-05
11:1639941 T A 0.053891 1.8866e-05
11:1641031 A G 1.423200 1.8614e-05
11:1642602 G T 0.044514 9.3418e-06
11:1644440 T C 0.154043 -2.7900e-05
11:1645080 T C 0.046805 2.2165e-05
11:1645885 C T 0.315079 -1.0732e-05
11:1647339 T C 0.218459 -2.6340e-05
11:1649350 C T 1.651603 1.2453e-05
11:1650047 C T 0.433947 -5.1599e-06
11:1651917 T C 1.178973 1.4151e-05
11:1652538 C T 0.224358 2.0132e-05
11:1652783 T C 0.301064 -6.2495e-06
11:1652855 G A 0.065848 -2.4149e-05
11:1656941 G A 0.800532 -1.0857e-05
11:1656943 T C 0.084567 3.2293e-05
11:1657308 T C 0.372036 -1.5616e-05
11:1662115 T C 0.287084 -2.5472e-05
11:1662138 C T 0.408050 5.8006e-06
11:1663810 G A 0.144795 -1.9845e-05
11:1668354 G A 1.909864 -7.1726e-06
11:1668572 A C 0.224949 -1.3386e-06
11:1671983 T C 0.289910 -3.2586e-05
11:1672577 G A 0.321684 -8.7999e-06
11:1676922 C T 0.996954 -3.3191e-05
11:1678014 G T 1.325829 -1.5397e-05
11:1679154 C T 1.711974 8.4543e-07
11:1680161 T C 0.507678 -6.4803e-06
11:1681265 T G 0.085842 4.0357e-05
11:1684009 C T 1.378951 1.9861e-05
11:1684120 G C 0.314001 -1.4861e-05
11:1690507 C A 0.233649 1.1809e-05
11:1690770 A G 0.144040 -2.0815e-05
11:1690791 G A 0.618771 2.8589e-05
11:1691174 T C 0.022622 -1.6604e-05
11:1694858 T C 0.102644 1.7669e-05
11:1696016 A G 1.236634 5.9891e-05
11:1696849 T C 0.845896 1.9124e-05
11:1696869 A G 0.033590 -1.4000e-05
11:1702117 T G 0.033216 -2.5108e-05
11:1703150 C G 0.114387 3.8038e-05
11:1704361 T C 0.150160 2.6961e-05
11:1713105 A G 1.229304 9.7229e-05
11:1714464 A G 0.144441 1.9175e-05
11:1714647 T C 0.973845 3.3804e-05
11:1716194 G A 0.373246 5.0956e-05
11:1722246 G A 0.374286 1.1317e-04
11:1723966 T C 0.058300 -2.0815e-05
11:1726343 A G 0.087420 -9.3022e-06
11:1726550 C G 0.308112 -7.8381e-06
11:1729015 A G 0.398894 9.2162e-05
11:1730391 A G 0.034756 -2.6247e-06
11:1731000 C T 0.137312 7.4822e-06
11:1735469 C T 0.161665 1.0438e-05
11:1736591 T C 0.148756 -1.8475e-06
11:1744568 T C 0.148579 -1.2568e-05
11:1753576 A C 0.280713 1.0691e-05
11:1763832 C T 0.029548 -8.2547e-06
11:1768084 T G 0.474316 1.3674e-06
11:1768530 A G 0.065807 -8.9067e-07
11:1771871 T C 0.092557 1.7276e-05
11:1773685 T C 0.130750 -6.6820e-06
11:1776647 C G 0.256442 4.5551e-06
11:1783757 G A 0.207515 -1.3331e-05
11:1789118 G C 0.038401 -5.2082e-07
11:1795214 G A 0.173109 -1.7386e-05
11:1801823 C T 1.964652 1.4298e-05
11:1804431 C T 0.182574 -1.5928e-05
11:1810621 G A 0.125780 3.6263e-07
11:1816095 T G 0.875978 -9.1559e-06
11:1818095 C T 1.536482 5.1340e-08
11:1819560 A G 0.173772 -1.5881e-05
11:1824076 G A 1.714789 8.9317e-06
11:1826996 A G 0.051786 -2.5655e-05
11:1828941 A G 0.266607 -4.8169e-06
11:1828987 A G 0.033855 6.6726e-06
11:1836032 C T 1.209715 7.6089e-06
11:1836317 T C 0.070795 -2.9150e-06
11:1840954 T C 0.679349 9.9014e-06
11:1845845 T C 0.315932 -6.5858e-06
11:1850324 A G 0.321599 -1.0717e-05
11:1853214 T C 0.030320 9.0341e-06
11:1853586 T G 0.436629 3.0848e-05
11:1856344 A C 0.071063 2.5977e-05
11:1857243 A G 0.276341 4.3418e-06
11:1857270 T C 0.302499 1.1117e-05
11:1857751 G C 0.786617 7.9960e-07
11:1857930 A G 1.019433 4.0078e-05
11:1858262 T C 0.251713 -3.5601e-05
11:1861225 A C 0.514934 -1.3890e-05
11:1861760 C T 1.744429 1.4174e-06
11:1867936 T C 0.094977 -8.4797e-06
11:1867974 A G 0.095195 -4.6577e-05
11:1868097 T C 0.069152 8.4742e-06
11:1868164 T C 0.026699 -8.3115e-06
11:1870211 C G 0.879072 1.0623e-05
11:1874072 A G 0.632146 1.0341e-05
11:1874404 T C 0.446852 -4.9765e-07
11:1880782 A G 0.048509 -4.2384e-06
11:1881071 A G 1.226112 1.9510e-05
11:1881074 T G 0.062166 -1.3504e-05
11:1881251 T C 0.029544 1.3192e-05
11:1884342 A G 0.784587 -9.0628e-06
11:1886563 T C 0.022422 1.7270e-05
11:1889102 G A 1.735762 5.2027e-06
11:1890571 G A 0.388331 2.6414e-05
11:1890743 T C 0.100652 -8.2606e-07
11:1890844 C G 0.033012 6.9181e-06
11:1892343 G A 0.088916 -8.8089e-06
11:1892585 A G 0.759160 -2.6978e-05
11:1894039 T C 0.115162 9.7713e-06
11:1901467 C A 1.670326 3.0216e-05
11:1903426 A G 0.156344 -1.6185e-05
11:1905880 T C 0.032628 2.1220e-05
11:1906174 A G 0.910044 -2.6925e-05
11:1907421 T C 0.316401 3.7541e-06
11:1909006 C T 0.644188 4.9536e-06
11:1911439 T G 0.200610 1.2006e-05
11:1913377 G A 1.926176 5.3102e-06
11:1918083 C T 1.089235 7.9693e-06
11:1919208 G T 0.038156 1.8788e-05
11:1919269 A G 0.061493 -1.1123e-05
11:1919345 G A 0.031975 -2.1684e-05
11:1920255 G T 0.485637 -2.7094e-05
11:1920285 G A 0.588829 -1.0973e-05
11:1923535 G C 0.022789 5.5141e-07
11:1930201 C T 0.061374 -1.8333e-05
11:1931121 A G 0.078859 -1.7746e-06
11:1941946 C T 0.948282 -1.5954e-05
11:1945174 C T 0.041104 1.0346e-05
11:1948325 T C 0.409403 7.3470e-06
11:1949846 G A 0.427548 9.0319e-06
11:1956104 C T 0.020297 1.3814e-06
11:1956212 C T 1.622361 2.9942e-06
11:1961869 C T 1.190098 3.4882e-06
11:1972628 G A 0.188109 -1.6367e-05
11:1972878 A G 0.028446 -6.9720e-06
11:1974029 A G 0.022806 -4.6287e-06
11:1977240 A G 0.060377 -1.9506e-05
11:1977552 A G 0.286326 -1.8205e-06
11:1979186 A G 0.119653 -7.4199e-06
11:1981190 A G 0.297454 4.4344e-06
11:1989274 G A 0.506387 2.3249e-05
11:1998171 G C 0.694693 -2.0519e-05
11:2001828 G A 1.003335 1.8422e-05
11:2001895 C T 0.431815 -3.6362e-05
11:2006110 T C 0.032125 1.4266e-05
11:2016619 G A 1.029228 2.1153e-05
11:2016662 C T 0.775092 2.7450e-05
11:2018168 T C 1.018305 2.0249e-05
11:2018374 A G 0.110470 1.0074e-05
11:2021075 T C 0.594231 -2.1747e-05
11:2022804 G A 1.681855 5.4674e-06
11:2023266 T C 0.152145 -1.7303e-05
11:2023903 A G 0.026287 -1.7421e-05
11:2025705 T G 0.020838 -2.2226e-06
11:2025945 G T 0.026862 2.3969e-05
11:2029278 T C 0.438625 -2.0116e-05
11:2030864 T C 0.059062 4.2052e-06
11:2036011 G T 0.110307 -1.2255e-05
11:2039544 G A 0.093325 -7.5200e-06
11:2040477 A G 0.025665 2.1702e-05
11:2040623 A G 1.440121 -5.4399e-07
11:2040997 C T 0.349502 -9.7264e-06
11:2041711 G A 0.105486 -8.2784e-06
11:2042116 T C 0.037633 -5.0464e-06
11:2043867 A G 0.607076 2.4184e-05
11:2044067 A G 0.041468 1.1385e-05
11:2044150 A G 0.578575 -1.1855e-05
11:2044564 C A 1.588190 -3.1409e-05
11:2044624 A G 1.455906 -2.5123e-05
11:2050980 T C 0.483037 1.9448e-05
11:2055968 A G 0.461512 5.9683e-06
11:2059997 A G 0.048903 -4.6521e-06
11:2060080 T C 0.024652 -7.9497e-06
11:2063598 A G 0.555439 1.7741e-05
11:2065330 C T 0.191135 2.3763e-05
11:2068717 G A 1.499448 -2.2706e-05
11:2070570 T C 0.565183 -6.8325e-05
11:2074376 G A 0.271993 8.7580e-06
11:2077486 G A 0.999221 2.3386e-05
11:2078679 C T 0.048832 -2.2201e-05
11:2081917 G A 0.371376 -5.0612e-05
11:2095968 C T 0.515284 -5.6962e-05
11:2107742 A G 0.139417 -1.2714e-05
11:2108072 A G 1.594870 -2.6875e-05
11:2109585 A G 0.051059 1.8686e-05
11:2116134 T G 0.042195 -1.0827e-06
11:2117063 C T 0.067184 -3.2369e-05
11:2118282 G A 0.129125 -1.5657e-05
11:2120123 T C 0.079617 -2.0582e-05
11:2123710 G A 0.042005 -2.8022e-05
11:2129578 A G 0.134089 -2.1697e-05
11:2130688 A G 0.025716 4.8973e-06
11:2132428 T C 0.026532 -1.0322e-05
11:2133442 A G 0.044827 -1.7782e-05
11:2136841 A G 0.073161 1.4681e-05
11:2136957 C T 0.171263 -1.8136e-05
11:2143313 T G 0.175829 -2.8258e-05
11:2145970 T C 0.032431 3.3922e-05
11:2146053 C T 1.447774 -2.1150e-05
11:2149864 C T 0.488357 -2.4605e-05
11:2152639 T C 0.120782 1.5742e-05
11:2154188 A G 0.163069 -2.4797e-05
11:2157044 G C 1.256044 -7.9542e-06
11:2164990 A G 1.845930 1.4942e-05
11:2169014 G A 0.955921 -9.9010e-06
11:2169774 G A 1.297678 -2.0465e-05
11:2170143 A G 0.776159 -1.7913e-05
11:2172168 T C 0.046027 2.8569e-05
11:2172257 T C 0.095192 -3.5208e-07
11:2172830 C A 1.620036 -1.7031e-05
11:2178267 T C 0.087651 -2.7493e-06
11:2181073 A G 0.455110 1.6991e-05
11:2188238 T C 0.655833 2.0470e-05
11:2190951 T C 0.719657 -3.2844e-05
11:2191462 A G 0.027794 1.4665e-06
11:2195981 C T 1.239592 -1.8439e-05
11:2198418 T G 0.957315 -2.5772e-05
11:2198479 A G 0.099516 -1.4844e-05
11:2207877 C T 1.652433 3.4357e-05
11:2208369 C T 0.504408 4.9033e-06
11:2213166 T C 0.542635 -9.4613e-06
11:2215604 A G 1.291304 1.0331e-05
11:2215675 A G 0.039278 -1.1186e-05
11:2215856 T C 1.965730 1.6655e-05
11:2218982 C A 1.808961 3.8528e-05
11:2220652 T C 0.099588 1.7776e-05
11:2221002 T G 0.049386 2.7752e-06
11:2222271 A G 0.085325 6.8069e-08
11:2225023 T C 0.265190 9.5354e-06
11:2225185 T C 0.022282 1.0947e-05
11:2232911 G C 1.624371 -6.7990e-06
11:2233522 A G 0.171382 -2.8227e-05
11:2241321 G A 0.682083 1.5416e-05
11:2241846 G A 1.970054 -6.1964e-06
11:2246648 T C 0.098523 1.2815e-06
11:2254333 C T 0.064321 -6.0197e-06
11:2257250 A G 0.028028 6.5565e-06
11:2268012 C T 1.953858 -2.5577e-05
11:2269704 C T 1.009706 1.9152e-05
11:2272717 A G 0.211204 5.0083e-06
11:2277990 A G 0.145893 1.2388e-05
11:2280751 A G 0.190614 2.2211e-07
11:2284609 T C 0.034008 9.7304e-06
11:2286960 T C 0.129523 4.9017e-06
11:2294715 T C 0.134840 7.6924e-06
11:2297086 G A 0.057726 -3.4321e-05
11:2297586 A C 0.696909 1.1749e-05
11:2298186 A G 0.021874 1.2617e-05
11:2299035 T G 0.556976 7.8201e-06
11:2306026 G A 0.220805 1.3494e-05
11:2306168 T C 0.789021 4.7539e-06
11:2306339 C T 1.031445 2.7551e-05
11:2309855 C T 1.849044 5.0195e-06
11:2309898 A G 1.052242 1.6979e-05
11:2310033 G A 0.090381 -1.5923e-06
11:2310683 A G 0.050780 -1.5840e-05
11:2314094 T G 0.028436 -2.9429e-05
11:2314984 A G 0.020722 1.0262e-05
11:2318964 C G 0.294173 -1.2199e-05
11:2322561 G A 1.758364 3.5656e-05
11:2323022 T C 0.724597 4.3348e-06
11:2323089 T C 0.024098 3.6128e-08
11:2324041 G A 1.864894 2.2339e-05
11:2325192 A G 0.073909 1.3182e-05
11:2325427 C T 0.038870 -3.1720e-05
11:2325997 T C 0.225466 1.4912e-05
11:2326657 C T 1.757528 3.2917e-05
11:2328948 T C 1.774656 1.8513e-05
11:2331307 C G 1.875366 1.0982e-05
11:2331597 A G 0.055658 -1.2117e-05
11:2334039 C T 0.117780 -6.7612e-06
11:2337650 T C 0.056029 -1.2304e-05
11:2341732 C T 1.639901 1.0084e-05
11:2342158 T C 0.075680 2.0551e-05
11:2345677 A G 1.703396 1.4557e-05
11:2349673 T C 0.087766 8.4585e-06
11:2357894 C T 0.126239 3.0126e-07
11:2359163 A G 0.190227 -4.0778e-06
11:2362576 T C 0.041291 -1.3090e-05
11:2364384 T C 1.540381 1.7403e-05
11:2366260 T C 0.173578 4.0459e-06
11:2373786 T C 1.693785 8.1772e-06
11:2375577 T C 0.063696 5.9144e-06
11:2386636 C T 0.156293 -3.1611e-08
11:2388239 T C 0.020382 1.5384e-05
11:2389916 T C 0.022167 -9.0347e-06
11:2390777 A G 1.261412 2.9008e-05
11:2391061 G A 0.091486 -7.1376e-06
11:2391244 T C 0.031567 9.9260e-06
11:2394130 A G 1.610261 2.2801e-05
11:2401898 T C 0.019930 9.4568e-06
11:2402747 G A 1.586306 1.7496e-05
11:2420811 A G 0.041029 1.2493e-05
11:2422034 A T 0.151211 9.9965e-06
11:2423556 T C 0.083007 -1.7137e-05
11:2423913 C A 0.041947 1.5718e-05
11:2424541 G C 0.043718 1.2442e-05
11:2426857 A G 0.045388 1.4021e-05
11:2428675 T C 0.342009 9.0688e-06
11:2429617 G A 1.826317 8.1206e-06
11:2429653 G A 1.854743 1.6101e-05
11:2429856 T C 0.087352 9.7642e-06
11:2430020 A G 0.083156 -9.6470e-06
11:2430252 T C 0.061312 2.2978e-05
11:2430390 T C 0.046377 3.7900e-06
11:2430597 A G 1.133905 3.6813e-06
11:2432666 T C 0.186297 -1.5130e-06
11:2435956 T C 0.949710 3.0327e-05
11:2437405 T C 0.054305 1.2283e-06
11:2437425 G T 1.001669 5.5688e-05
11:2437502 T C 0.413871 -3.7496e-05
11:2438963 A C 0.241078 -3.7621e-05
11:2439542 G A 1.301231 -3.2060e-06
11:2439767 C T 0.795161 1.6734e-05
11:2440989 A G 0.768625 1.5375e-05
11:2444732 A G 0.088304 1.3159e-05
11:2446951 A G 0.770430 2.9347e-07
11:2448714 T C 0.094406 -1.4611e-05
11:2449413 T C 0.109206 7.2007e-05
11:2449571 G T 0.536002 2.0907e-05
11:2449620 T C 0.301075 -2.7702e-05
11:2452643 A G 0.087892 5.6927e-05
11:2456275 T C 0.071440 3.2683e-06
11:2457350 G A 0.031261 4.0353e-05
11:2458393 A T 1.938208 -2.2345e-06
11:2462012 A G 0.200039 7.9323e-06
11:2470093 G T 0.284286 -1.5483e-05
11:2473311 C T 1.712576 1.7786e-05
11:2474956 A G 0.191413 -1.2177e-05
11:2479195 T C 0.324401 -1.8316e-05
11:2484803 C T 1.823196 1.2014e-05
11:2486699 G T 0.132372 1.9857e-05
11:2489342 T C 0.353898 -1.6298e-06
11:2499178 A G 1.296291 1.3582e-05
11:2502319 T C 0.255813 1.4565e-06
11:2505733 C T 0.082116 -4.4836e-06
11:2526201 C A 1.554514 2.3320e-05
11:2526663 A C 0.066868 -1.6583e-05
11:2526898 C T 0.129006 -1.8823e-05
11:2527629 G A 0.264261 -1.7152e-06
11:2529779 T C 0.413789 1.3812e-05
11:2531256 T C 1.517633 1.9320e-06
11:2534336 T C 0.102508 -1.7883e-06
11:2537654 T C 0.136261 -2.2103e-05
11:2540508 A G 0.122700 3.5723e-05
11:2544236 C A 1.352834 5.7024e-06
11:2550730 G A 1.666365 -8.8894e-06
11:2552148 G A 1.488605 -1.1105e-05
11:2552285 G A 0.037146 9.5165e-08
11:2553323 C G 0.080028 -8.0816e-07
11:2553341 A G 0.049869 7.7320e-06
11:2555962 T C 0.082922 -1.0077e-05
11:2557931 G A 0.048920 2.6931e-05
11:2561132 G T 0.173891 -1.4557e-05
11:2562501 C T 0.866863 -2.5827e-05
11:2563999 T A 0.041134 9.1116e-06
11:2568765 A G 0.039632 -1.8262e-05
11:2569734 T C 0.208562 -8.1083e-06
11:2572796 A G 0.061601 1.0586e-05
11:2574324 A G 0.058157 -3.6487e-06
11:2574708 A G 0.329344 -1.1290e-05
11:2576397 G A 0.066201 1.1251e-05
11:2578255 A G 0.160448 3.4797e-06
11:2579163 G A 0.109814 2.5660e-05
11:2580212 G A 0.468791 4.1094e-06
11:2584284 T G 0.207937 -4.1309e-06
11:2584917 T C 0.316867 2.3536e-06
11:2590497 A G 0.377210 1.7727e-05
11:2592373 G T 0.039605 6.8139e-06
11:2593959 A G 0.055193 1.6124e-06
11:2595287 G A 0.549653 -1.2073e-05
11:2598552 G A 0.838464 9.5975e-06
11:2598790 T C 0.438115 8.6372e-06
11:2598864 A G 0.080304 -8.3107e-06
11:2599360 A G 0.077421 -1.5361e-05
11:2603319 T C 0.128122 -6.1372e-07
11:2606621 T C 0.024149 -1.2962e-08
11:2609479 A G 0.031465 5.2443e-07
11:2609632 T C 0.089868 -2.8296e-05
11:2612871 T C 0.030095 -8.0403e-06
11:2613430 A G 0.200739 -1.2478e-05
11:2615600 A G 0.201456 -1.5133e-05
11:2616384 C T 0.075112 -1.1228e-05
11:2624592 A G 0.409413 -2.2173e-05
11:2626072 T C 0.034835 -3.5429e-05
11:2627655 A G 0.343868 -3.0127e-05
11:2631758 T C 0.040553 2.7406e-06
11:2633152 G A 1.188785 1.6538e-06
11:2634177 T G 0.033920 -2.8657e-05
11:2640720 G A 1.518130 -3.2481e-05
11:2640824 A G 1.083683 9.5083e-06
11:2642808 A G 0.045666 1.9711e-05
11:2643084 G A 0.366412 1.0687e-05
11:2648624 A G 1.455257 -3.1305e-06
11:2652671 C T 0.071396 4.8319e-08
11:2665357 G A 0.186171 4.3238e-06
11:2670865 C T 0.238617 -8.9009e-06
11:2681632 C A 0.258822 1.7585e-05
11:2682676 A G 0.168465 7.6594e-06
11:2683177 T C 0.036997 -5.5258e-06
11:2683938 C T 0.028525 1.1406e-05
11:2689100 C T 0.153570 1.4564e-06
11:2689546 C T 0.458388 1.1451e-05
11:2690293 C A 0.701237 -2.9952e-06
11:2691471 G A 1.046414 -1.4159e-05
11:2692506 G A 0.096229 -1.2358e-05
11:2699051 C T 0.130815 -4.9656e-06
11:2706351 C T 0.996362 -3.6149e-06
11:2706790 T C 0.111021 -8.4376e-06
11:2709733 C T 0.444398 1.3021e-05
11:2717020 G C 0.047207 3.5883e-06
11:2719605 G C 0.071750 -1.4669e-05
11:2721394 G C 1.901789 -8.9897e-06
11:2726379 A G 0.032451 -4.6685e-05
11:2731185 T C 0.264880 1.8655e-05
11:2736183 G A 1.075541 4.5979e-07
11:2738659 A G 0.826983 -1.9129e-05
11:2738947 C A 0.038639 2.0574e-05
11:2741358 T C 0.096307 2.5386e-05
11:2743178 A G 0.031377 -4.7248e-06
11:2743859 A G 0.954432 -1.4727e-05
11:2745420 T C 0.352201 -1.3313e-05
11:2749376 T C 1.184876 -2.5553e-05
11:2751315 A G 0.042335 -2.2305e-05
11:2755334 G A 1.005919 4.2573e-07
11:2755601 C T 0.612818 -1.2416e-05
11:2759090 T C 0.685775 1.4071e-05
11:2760741 A G 0.181204 -2.2902e-05
11:2761382 G T 0.200800 2.1816e-05
11:2764919 A G 0.058555 -5.2747e-05
11:2766234 A G 0.265679 -9.3805e-06
11:2766282 A G 0.192046 1.5725e-05
11:2766825 T C 0.043531 3.9934e-06
11:2773371 C G 0.291021 1.0278e-05
11:2773405 C T 0.069771 5.0699e-05
11:2775308 C T 0.335794 -6.8060e-06
11:2775967 C T 0.239565 -3.0008e-05
11:2785145 G A 0.329273 1.4978e-05
11:2786616 G T 0.026454 -5.8090e-06
11:2787804 G A 0.084292 3.0434e-05
11:2788956 A G 0.033774 -1.6174e-06
11:2794392 A G 1.635828 4.7500e-06
11:2797237 A G 0.410886 2.4849e-06
11:2800669 T C 0.314613 -6.5647e-06
11:2808737 C T 0.430163 2.3368e-05
11:2810731 T C 0.208939 4.3658e-06
11:2816047 T C 0.088909 1.2647e-05
11:2816099 G A 0.321657 -1.3251e-05
11:2817358 G A 1.125260 4.9543e-06
11:2817544 C T 0.586524 -1.5451e-05
11:2819295 T G 0.058814 -5.6415e-06
11:2819753 A G 0.143320 4.5815e-05
11:2822050 A G 0.031438 7.3648e-07
11:2822109 T C 0.044109 5.3955e-07
11:2824345 C T 1.560797 -1.2281e-06
11:2827486 T C 0.199257 1.9972e-05
11:2828466 A G 0.088603 6.0109e-06
11:2830565 T C 0.288638 1.8072e-05
11:2837741 C G 0.422635 2.7705e-05
11:2838413 C T 0.982858 -2.3282e-05
11:2839751 T C 0.127963 9.1498e-06
11:2843676 C T 0.493654 6.5458e-06
11:2843803 A G 0.557897 -8.2231e-06
11:2850970 A G 1.487569 -3.2513e-05
11:2857194 C A 0.831790 -2.3841e-05
11:2858454 A G 0.032278 3.0556e-06
11:2859536 C G 0.096453 2.4913e-06
11:2859827 A G 1.941887 6.0927e-06
11:2861149 G A 0.064158 -6.7364e-06
11:2861578 T G 0.928655 1.0944e-05
11:2861925 A G 0.061537 4.4838e-06
11:2863056 C T 1.938099 6.4821e-06
11:2863820 C A 0.135320 -2.9539e-05
11:2868868 A G 0.127374 -1.0591e-05
11:2870108 G A 0.612934 -1.4893e-05
11:2872302 T C 0.575148 7.6555e-06
11:2876768 T C 0.115917 2.0136e-05
11:2878935 T C 1.170076 -3.1655e-05
11:2880204 A G 0.083874 -2.4021e-05
11:2886407 T C 0.054316 1.6132e-05
11:2887791 A G 0.032771 -4.9425e-07
11:2889428 T C 0.041179 9.5786e-06
11:2892237 A G 0.532215 1.7622e-05
11:2893867 G A 1.262922 -3.7874e-06
11:2895800 T C 0.521264 2.0105e-06
11:2902105 T C 0.229821 5.7067e-06
11:2902971 A G 0.099088 1.4663e-05
11:2908965 G A 0.715697 1.1855e-05
11:2915281 T C 1.229162 2.4096e-06
11:2919292 A G 0.141113 -2.5378e-06
11:2919469 A G 0.591171 1.0185e-05
11:2919672 C T 0.229301 2.5746e-05
11:2920283 G A 1.058256 -2.1537e-06
11:2920666 T C 1.331860 -2.3446e-06
11:2920764 A G 0.101974 -2.7434e-05
11:2922199 C A 0.216232 -3.9977e-05
11:2922493 A G 0.885572 -3.1652e-06
11:2923826 G A 0.870718 -1.7226e-05
11:2924591 A G 0.347948 -1.5559e-06
11:2924610 A G 1.156674 -1.5781e-05
11:2924640 A G 0.021215 -2.9657e-06
11:2925231 C G 1.188816 -1.9737e-05
11:2926552 A G 1.145815 -5.7541e-06
11:2931981 T G 1.559131 -1.2949e-05
11:2936200 A G 0.842561 -1.5086e-05
11:2936322 A G 0.044130 1.2748e-05
11:2939037 C A 0.065725 -6.2003e-06
11:2939126 A C 0.443160 1.8580e-05
11:2942593 A G 1.816719 -2.4531e-05
11:2958818 C T 0.580547 -9.1669e-06
11:2963021 T C 0.057559 1.4473e-05
11:2963225 A G 0.058015 -7.0135e-06
11:2967901 T C 0.759687 2.6934e-06
11:2970261 A G 0.030901 -2.0009e-05
11:2972899 A G 0.033821 -5.8595e-06
11:2973696 G A 0.412055 -5.9981e-06
11:2987785 A G 0.056678 -7.4295e-06
11:2988323 T C 0.407442 -1.5742e-05
11:2990000 A G 0.164827 -6.6422e-06
11:2990036 A G 1.191325 -8.0232e-06
11:2992160 C A 0.196333 7.0027e-06
11:2992982 T C 0.057569 9.9185e-06
11:2993353 C T 0.171218 -8.8230e-07
11:2998622 A G 0.252318 -8.2580e-06
11:3003662 C T 0.067626 -4.6633e-06
11:3009921 G A 1.536706 1.1817e-08
11:3013996 T C 0.545094 -6.9281e-06
11:3016426 C A 0.057658 1.9495e-05
11:3016520 A G 0.758208 1.1225e-05
11:3029089 A G 0.567903 -1.2450e-05
11:3036324 T C 0.998263 1.8454e-06
11:3049843 C A 0.810565 -7.4761e-06
11:3058974 T C 0.030503 -8.2290e-07
11:3063318 A G 0.035532 -1.8011e-05
11:3067358 A G 0.109753 -1.8359e-05
11:3067755 G T 0.030680 6.3307e-08
11:3071429 T G 0.067480 2.6927e-05
11:3091788 G A 0.203255 5.7605e-08
11:3094505 A T 0.558961 1.7023e-05
11:3094981 T C 0.448613 -9.0254e-06
11:3095037 A G 0.785131 -8.5531e-06
11:3099386 T C 1.805598 -1.9041e-06
11:3104906 A C 0.205305 7.6143e-06
11:3105508 T C 0.350681 -2.1412e-06
11:3106639 A T 0.052602 1.6146e-05
11:3108685 A G 0.057817 1.3941e-05
11:3110701 A G 0.050355 -3.8004e-06
11:3111782 A G 0.233615 -1.2325e-06
11:3112203 A C 0.644039 -1.0338e-05
11:3115354 C T 1.577732 -2.5336e-05
11:3118552 G A 0.308619 8.9822e-06
11:3118991 T C 1.129020 -1.0530e-05
11:3123829 C T 1.718325 -1.9766e-05
11:3126812 A C 0.285633 8.9661e-06
11:3126814 T G 0.051647 -8.7721e-06
11:3128315 T C 0.858819 8.5757e-07
11:3128774 C T 0.877946 -2.0514e-05
11:3128823 A G 0.164704 -2.1287e-05
11:3129103 A G 0.020780 7.3685e-06
11:3140196 C T 0.394995 -5.2999e-06
11:3141109 C T 1.518153 8.3355e-06
11:3141155 G A 0.300837 5.6267e-07
11:3142249 C A 0.603132 -9.7192e-06
11:3142769 A G 0.072467 1.8865e-06
11:3143479 A G 0.180779 1.3908e-05
11:3145300 A G 0.054557 -7.5651e-06
11:3148037 A G 0.259753 1.6530e-06
11:3148619 A G 0.020277 -7.2382e-06
11:3149130 A G 1.337317 -4.7185e-06
11:3153423 C T 1.712378 5.0248e-06
11:3161413 C A 0.036293 2.2857e-05
11:3162183 C T 1.265853 -1.6270e-05
11:3162944 G T 0.404715 1.5895e-05
11:3164791 A G 1.639711 8.7124e-06
11:3164879 T C 0.054336 2.5654e-05
11:3166883 A G 0.286826 -1.6184e-06
11:3167855 A C 0.256455 -2.2989e-07
11:3174177 T C 1.203918 -3.1171e-05
11:3179253 G A 1.309540 -1.1136e-05
11:3179677 C T 0.032108 -9.7476e-06
11:3179942 G A 0.252641 1.6898e-05
11:3180517 A G 0.496503 -5.5287e-06
11:3181629 G T 1.376408 -4.5079e-05
11:3184694 T C 1.023775 1.9229e-05
11:3185085 T C 0.041957 1.1060e-07
11:3187491 T C 0.106652 1.1870e-05
11:3188629 T C 0.659498 -1.7101e-05
11:3192308 G A 1.693812 -3.2455e-06
11:3192362 A G 0.408679 2.9663e-05
11:3192741 A G 0.495456 3.1748e-06
11:3193832 C A 0.052629 6.5453e-06
11:3197549 G T 0.035453 -2.5425e-05
11:3199373 G A 0.028076 1.1750e-05
11:3199779 C T 0.802018 -2.9619e-05
11:3211112 C T 0.477270 -3.5215e-06
11:3211468 G A 1.327750 -6.9937e-06
11:3213147 A G 0.103055 -3.9177e-06
11:3213148 C T 0.095164 7.5333e-06
11:3214158 A G 0.654007 -1.6045e-05
11:3215102 C T 0.145713 -8.8504e-06
11:3215305 G A 1.787800 3.6761e-06
11:3215868 A G 0.057664 2.5772e-07
11:3216129 C T 0.623534 2.2644e-05
11:3216408 T C 0.618183 -2.0259e-05
11:3217274 T C 0.048767 6.0395e-06
11:3218934 T C 0.077030 3.7636e-07
11:3221364 T C 0.539559 -7.6406e-06
11:3222049 C T 0.616197 7.9008e-06
11:3222869 T G 1.296244 3.8268e-06
11:3225964 A C 0.544046 1.9725e-05
11:3226934 T C 0.497703 -1.6915e-05
11:3229994 T C 0.033719 1.2943e-05
11:3231133 C A 0.096123 -6.0855e-06
11:3235564 C G 1.465980 -1.5965e-05
11:3235866 T C 1.974049 -1.3355e-05
11:3237692 T C 0.060490 -1.5171e-06
11:3237787 T C 0.726651 -8.0429e-05
11:3246225 A G 0.196659 1.8768e-06
11:3247976 A G 0.673814 1.0862e-05
11:3248799 T C 0.046465 -4.0977e-06
11:3249253 A G 0.088130 -7.0344e-07
11:3249552 T C 0.833793 -1.6402e-05
11:3249829 A G 0.238331 2.5496e-06
11:3249984 T C 0.941795 -1.0842e-05
11:3250248 C A 0.066671 1.6518e-05
11:3251845 C G 0.303101 9.8112e-06
11:3253267 A G 0.165157 -2.7126e-05
11:3257511 A G 1.637701 -2.9336e-05
11:3257535 T G 0.461631 6.2386e-06
11:3258705 A G 1.071954 -3.3984e-05
11:3263822 C T 0.651256 1.0214e-05
11:3268106 C T 0.329395 1.5915e-06
11:3279297 T C 0.036898 -2.1160e-06
11:3362853 G A 1.295468 3.3441e-05
11:3363470 C T 1.390966 3.2991e-05
11:3363846 A T 0.186698 -1.0906e-05
11:3376071 C G 0.070169 -1.7716e-05
11:3377262 A G 0.189727 1.1697e-07
11:3381369 C G 0.244485 5.4665e-07
11:3382563 C T 0.024914 4.9711e-06
11:3386412 C T 1.549928 2.4845e-05
11:3393344 T C 0.046975 -1.1773e-05
11:3395538 A C 1.360527 2.3878e-05
11:3400820 G A 1.795375 3.9804e-05
11:3401380 T G 0.078135 1.3265e-05
11:3403867 G A 0.276246 9.6976e-06
11:3404352 T C 0.030666 1.9559e-05
11:3407529 C T 0.771522 -1.7796e-05
11:3408846 A G 0.718943 -9.9795e-06
11:3414328 A G 0.547178 1.7531e-05
11:3428315 A C 0.168934 -4.7399e-05
11:3433273 G A 1.726923 -7.0654e-06
11:3438606 T C 0.812789 1.2233e-05
11:3443847 C T 1.814135 6.4943e-07
11:3444155 A G 0.226938 2.2256e-05
11:3448855 A G 0.265492 -1.7060e-05
11:3480069 T C 0.369251 2.0890e-05
11:3497654 A G 1.618217 1.9504e-05
11:3510627 T C 0.265295 -2.2430e-06
11:3529817 A G 1.303019 3.3377e-05
11:3541676 A G 0.030224 3.1774e-06
11:3546778 A G 1.312032 4.5697e-05
11:3568166 G A 0.438322 -8.0454e-06
11:3568207 G A 1.963078 6.1168e-06
11:3574845 A G 0.350206 -1.1243e-05
11:3583753 T C 1.009706 -4.4860e-06
11:3603041 A C 0.583243 8.9166e-06
11:3609978 A G 0.196782 2.9391e-05
11:3618929 T C 0.125345 5.0587e-05
11:3626087 A G 0.238691 -3.0513e-05
11:3627183 G C 0.286421 -1.6033e-06
11:3630808 C A 0.255687 -6.6300e-06
11:3631058 G A 0.410505 -2.3540e-05
11:3631407 G A 0.645868 1.8268e-06
11:3633564 C T 0.037286 2.4801e-05
11:3639435 G C 0.054778 -2.4231e-05
11:3640923 T C 1.791448 -1.2450e-05
11:3641399 A G 1.729636 -5.7219e-06
11:3641586 G A 1.763947 -2.8305e-07
11:3641626 A G 1.749229 -5.7209e-06
11:3642508 A G 0.031119 -7.6572e-06
11:3643487 A G 0.032903 -2.1423e-06
11:3643778 A G 0.321392 1.0556e-05
11:3645133 A G 1.754835 -1.1800e-05
11:3648459 T C 0.428245 1.7402e-05
11:3658485 A G 0.222563 2.2981e-05
11:3659993 T G 0.397599 2.1732e-05
11:3660295 T C 0.168689 2.1151e-05
11:3660412 A G 1.437544 -4.0195e-05
11:3660914 G A 0.064767 3.0842e-06
11:3662302 C G 1.136853 -3.9576e-05
11:3667164 A G 0.100903 -4.3110e-06
11:3667692 A G 0.208348 -4.9403e-06
11:3676218 C T 0.227628 3.8162e-06
11:3676824 C T 1.336674 5.2144e-06
11:3678446 A G 0.218860 9.2393e-06
11:3681519 C T 1.338194 -1.3307e-06
11:3681850 G A 0.351824 1.2774e-05
11:3685655 G A 1.647357 1.5166e-05
11:3687651 T C 0.139359 1.5882e-06
11:3690558 T G 0.039632 3.8194e-06
11:3691649 C A 1.164290 2.1341e-06
11:3699464 G A 0.473704 8.7579e-06
11:3699565 A C 0.099754 2.3528e-06
11:3700876 T C 0.034576 1.0438e-05
11:3704056 G A 0.031068 -4.4040e-06
11:3708533 A G 1.156956 6.6072e-06
11:3713333 T C 0.341927 -1.2866e-05
11:3714396 T C 0.203802 1.5928e-06
11:3718129 C A 0.112589 1.3927e-05
11:3723781 C G 0.229988 1.2487e-05
11:3723941 T C 0.166761 -1.0985e-05
11:3727661 T G 0.097065 1.9226e-05
11:3729676 A G 0.446522 -1.7232e-05
11:3738554 A G 0.376670 -2.8837e-05
11:3749585 C A 0.433481 1.8742e-05
11:3769780 C A 0.472174 -3.9527e-05
11:3774409 A G 0.054829 -1.8454e-06
11:3779174 T C 0.039928 4.6221e-07
11:3779682 T C 0.996678 8.0704e-06
11:3786629 G C 0.081977 -3.0666e-05
11:3788016 C T 0.068228 7.2579e-06
11:3791805 G A 0.075972 1.5958e-05
11:3803357 T G 0.024826 8.2168e-06
11:3808225 G T 0.438445 2.0177e-05
11:3820785 T C 1.809729 3.7849e-06
11:3823244 G T 1.507121 -3.2978e-05
11:3823519 A G 1.503871 -3.4031e-05
11:3827866 C A 0.258336 4.3608e-05
11:3829419 C G 1.578935 4.1295e-05
11:3831243 C G 0.043307 -1.0855e-05
11:3832710 T A 0.045830 -1.0107e-05
11:3838953 C T 1.763481 1.1031e-05
11:3841463 A G 1.555004 -3.2446e-05
11:3854835 A C 0.319308 -3.9642e-05
11:3855142 T C 0.157235 -5.4032e-05
11:3855757 T C 0.194174 5.0232e-05
11:3856743 T C 0.025135 2.3474e-05
11:3856876 G A 0.105160 1.8739e-05
11:3858616 A G 1.291395 -2.1766e-05
11:3859386 G A 0.572177 8.6737e-06
11:3869835 C T 1.311767 1.4868e-05
11:3870463 G A 0.562429 3.5048e-06
11:3874466 C G 0.027851 7.4927e-06
11:3877756 C A 0.063920 6.6398e-06
11:3878386 G C 0.183465 2.2194e-05
11:3878978 A G 0.635607 -9.2948e-07
11:3881730 G A 0.665104 -1.1941e-05
11:3886223 T C 1.887044 1.4789e-05
11:3889383 T C 1.053853 1.6196e-05
11:3890853 A G 0.601949 -3.6311e-06
11:3892053 C T 0.308279 3.2718e-05
11:3899705 T C 0.059344 1.5206e-05
11:3900485 C G 1.922236 1.3795e-05
11:3900915 T C 0.459520 2.4738e-05
11:3906740 A G 0.227030 1.3051e-05
11:3912141 C T 0.825208 -1.4726e-05
11:3922813 T C 0.076115 2.8670e-05
11:3923286 G A 0.590226 -2.6543e-05
11:3923570 T C 0.148001 4.8326e-06
11:3925776 G A 1.160638 -1.7929e-05
11:3925983 C T 0.088752 4.1634e-05
11:3926232 C G 1.850544 4.5521e-07
11:3930321 T C 0.093679 -8.1285e-06
11:3933295 C T 0.974583 1.1079e-05
11:3933564 C T 0.138084 7.1334e-06
11:3940231 G A 0.951437 -1.1120e-06
11:3960420 A G 0.595380 -2.6616e-05
11:3963675 A G 1.642002 -2.9700e-05
11:3967919 A C 0.050851 1.8635e-06
11:3968396 A G 0.040135 -2.5598e-05
11:3980886 A G 0.047122 -5.8855e-06
11:3983110 A G 0.060520 6.3451e-06
11:4017400 T C 0.075738 1.3988e-05
11:4027040 C T 0.991395 -9.4012e-06
11:4038469 C G 0.047003 -2.4655e-06
11:4039056 G A 0.604611 -1.7068e-05
11:4045995 A G 0.091792 -3.3541e-05
11:4077832 C T 0.030347 5.1211e-07
11:4081109 G T 0.442521 -5.4969e-05
11:4085566 A T 0.186633 2.5103e-05
11:4091798 T C 0.066038 1.5152e-05
11:4094869 A G 0.043059 6.4694e-06
11:4108092 A G 0.029837 -1.1078e-05
11:4115481 G T 0.070346 -7.5707e-06
11:4115974 A C 0.528890 -5.0904e-06
11:4140229 C T 1.196163 1.4837e-05
11:4145658 G A 1.102726 -4.8123e-06
11:4153231 C T 0.672900 -3.6317e-05
11:4159457 G A 1.108165 -6.4209e-06
11:4165917 A G 0.220910 1.1602e-06
11:4166986 T C 1.871548 -2.5631e-05
11:4169663 G T 0.093012 3.7499e-05
11:4170922 G A 1.902075 -1.9712e-05
11:4171300 G T 0.095440 -3.0424e-05
11:4171345 G A 0.021837 2.1266e-05
11:4172217 C G 0.092819 1.3777e-05
11:4179020 A G 0.400071 1.0478e-05
11:4182434 T C 0.089885 -1.7632e-05
11:4185595 G T 1.123240 -1.7036e-05
11:4202246 A C 0.031513 -7.7542e-06
11:4203333 C T 0.053921 8.5053e-07
11:4205280 T C 0.042406 3.2106e-06
11:4208130 A G 0.310917 -2.0636e-06
11:4227423 G A 0.027811 1.8271e-05
11:4231825 C T 1.462253 -7.1611e-06
11:4235058 T C 0.695138 2.4416e-05
11:4353003 T G 0.083540 -3.4787e-06
11:4388527 T A 0.037289 6.4459e-06
11:4388905 T C 0.702016 8.6206e-06
11:4389587 C G 0.977041 2.3267e-06
11:4391231 G A 0.259257 -3.1935e-06
11:4394668 G A 0.674324 1.2519e-05
11:4396175 A C 0.037745 -5.2689e-06
11:4398159 T C 0.020555 3.2594e-06
11:4398799 C T 0.316897 2.0780e-05
11:4399017 C G 0.138206 3.2017e-06
11:4399281 G A 0.703607 -2.2645e-05
11:4402775 G A 0.029565 -9.9103e-06
11:4403601 A G 0.047339 -2.2885e-05
11:4407244 T C 0.292208 -5.1098e-06
11:4407269 T C 0.084622 9.4903e-06
11:4407725 G A 0.377391 1.1737e-05
11:4409191 C A 0.632751 -1.0271e-05
11:4409599 A G 0.024037 2.2956e-06
11:4411241 T C 0.259859 -4.4344e-06
11:4428264 C T 1.626886 7.5475e-06
11:4430863 G A 0.958186 -2.4601e-06
11:4431022 G A 0.056043 -2.8278e-05
11:4438515 G C 1.356376 1.6632e-05
11:4439961 G A 0.063927 4.9163e-07
11:4444920 T G 0.038595 -7.6632e-06
11:4452576 T C 0.136510 3.6608e-06
11:4454844 A C 1.481751 6.6045e-06
11:4454913 G T 1.377193 1.4161e-05
11:4455497 C A 0.031108 8.8107e-06
11:4455554 A G 0.039159 -4.0896e-06
11:4458967 G A 0.964254 -1.6224e-05
11:4460534 G A 0.155022 8.2992e-06
11:4465610 T C 0.030639 1.5304e-05
11:4466869 T C 0.925007 4.3659e-06
11:4467757 C G 0.560454 2.8876e-05
11:4468198 A G 0.075690 -2.9833e-06
11:4468706 C T 0.582478 -5.0035e-06
11:4471469 C A 0.062587 2.5478e-06
11:4472220 G A 0.052174 -1.9338e-05
11:4473634 C T 0.157259 -8.0994e-06
11:4475910 C T 0.077608 -3.1984e-06
11:4476504 C A 0.054458 8.5975e-06
11:4477195 C T 0.533704 -1.0669e-05
11:4480408 T C 0.042022 6.8383e-06
11:4480556 A G 0.077557 -1.7809e-05
11:4482405 G T 0.150884 -2.8381e-05
11:4486793 G A 0.153199 -5.5339e-06
11:4496846 T C 0.626183 -4.0283e-06
11:4510285 G A 0.577779 -3.1558e-05
11:4510342 C T 0.025458 -1.3981e-05
11:4524438 C T 0.126654 -2.4546e-05
11:4526432 A G 0.029973 1.4772e-05
11:4530773 A G 0.030388 8.1603e-06
11:4534476 C T 0.466748 -2.0226e-05
11:4537019 A T 0.143282 -6.3135e-06
11:4540134 A G 0.070795 -2.1799e-05
11:4540151 C A 0.060405 -7.6510e-07
11:4540863 T C 0.716482 -2.5214e-06
11:4551197 A G 0.161665 1.9626e-05
11:4559193 G A 0.718753 3.0148e-06
11:4560719 A G 0.158592 -5.0774e-05
11:4561676 C A 1.017652 -2.3191e-05
11:4563218 G A 0.250635 -4.1736e-05
11:4567335 G C 0.780705 -3.3569e-05
11:4567584 G A 0.811514 -3.2621e-05
11:4568861 A C 0.225337 5.0719e-06
11:4571602 A G 0.316234 1.1265e-05
11:4572157 T C 0.240150 7.9918e-06
11:4576923 G A 0.298725 -2.4468e-05
11:4577073 A G 0.866537 -5.6891e-05
11:4577768 T C 0.640574 -7.2532e-05
11:4578057 G A 0.229821 -2.2947e-05
11:4578402 G C 0.029833 -9.5111e-07
11:4584569 G A 1.026848 -2.8488e-05
11:4587367 T C 1.850289 -4.2372e-06
11:4587440 G A 0.273563 6.7802e-06
11:4587763 G C 0.065882 -6.9130e-06
11:4587940 A G 0.125382 -2.4869e-05
11:4588181 C A 0.055302 -1.9630e-06
11:4588351 A G 1.296410 7.2862e-06
11:4589066 T C 0.355472 -1.1185e-05
11:4590954 A G 0.171276 -2.0639e-05
11:4592277 G A 0.157378 -5.6247e-06
11:4593052 T G 0.316663 -1.0456e-05
11:4593411 A G 0.124029 2.2473e-06
11:4593745 T C 0.072556 6.1703e-07
11:4594545 G A 0.128880 -6.5169e-07
11:4597649 A G 1.945028 -1.4796e-06
11:4600945 T A 0.600415 2.0124e-05
11:4604235 A G 0.169284 -1.5494e-05
11:4608116 C T 0.137492 1.0872e-05
11:4608262 C A 0.562497 -1.3023e-06
11:4608542 T C 0.551196 -1.9380e-05
11:4609282 G A 0.055590 -1.1570e-05
11:4609885 A G 0.071281 -8.2796e-06
11:4615234 G A 0.657080 1.7985e-05
11:4616119 C T 0.132348 1.3238e-05
11:4621639 T C 0.091044 7.3683e-06
11:4622562 T G 0.075544 8.9482e-06
11:4623279 G A 0.793974 2.7544e-05
11:4625959 T C 0.100914 -2.2034e-06
11:4637600 T C 0.271027 -1.3925e-05
11:4657438 T C 0.804180 4.2545e-05
11:4659858 T C 0.421765 -4.8771e-06
11:4661285 G A 0.681539 -1.0722e-05
11:4662687 C G 0.184066 -1.2754e-05
11:4664442 A G 0.147396 -1.1771e-05
11:4665994 G T 1.063658 -1.9901e-05
11:4668860 A G 0.612447 -1.4665e-05
11:4671272 T G 0.066184 2.2787e-05
11:4672338 G C 0.256812 2.9892e-05
11:4673788 A G 0.229209 -3.3928e-05
11:4676457 A G 0.653640 -5.9032e-06
11:4682825 C T 0.319621 -1.2244e-05
11:4685700 A G 0.948547 -2.1439e-06
11:4695206 T G 0.646259 1.0805e-05
11:4697262 G A 0.030881 1.7973e-05
11:4698842 A T 0.388593 5.9351e-06
11:4700862 T C 0.079835 -1.7780e-05
11:4703165 A C 1.691303 2.6713e-05
11:4703607 C G 0.031686 9.2827e-06
11:4703654 G A 0.038880 1.3267e-06
11:4704641 C T 0.084397 -2.6411e-05
11:4706037 A C 1.314011 2.8649e-06
11:4706652 T C 0.043644 4.2037e-06
11:4707327 C G 0.316520 1.9627e-05
11:4709585 G A 1.432094 -1.6484e-05
11:4712079 G A 0.307174 3.9250e-05
11:4712353 C T 0.592392 -2.5341e-05
11:4716066 C T 0.845764 -9.1644e-06
11:4717898 T C 0.344684 1.0839e-05
11:4730320 T C 0.917497 8.9317e-07
11:4730942 T G 0.378757 4.9732e-06
11:4730985 T C 1.970323 -2.8940e-06
11:4731468 A G 1.531722 2.7651e-06
11:4731583 T C 1.588489 -5.1856e-06
11:4735342 A G 0.047611 -5.5602e-06
11:4737479 G A 0.090350 -2.0601e-05
11:4740665 G A 0.518861 2.2166e-05
11:4741954 A G 0.439590 1.3689e-06
11:4745931 G T 0.384809 7.7599e-06
11:4746887 G T 0.591586 2.4047e-05
11:4750582 T G 0.055407 1.4592e-05
11:4751776 G A 0.044323 -1.1029e-05
11:4754548 T C 1.123597 1.5456e-05
11:4755809 A C 0.251366 2.5522e-06
11:4756163 C T 0.529135 3.1217e-05
11:4757938 A G 0.781293 3.4253e-05
11:4758152 C T 0.217459 -6.1838e-06
11:4759541 C T 0.261868 3.7126e-06
11:4784040 C A 0.054520 -2.3329e-05
11:4784679 G A 0.500008 -7.2459e-06
11:4787908 A C 0.160118 -5.3521e-06
11:4790396 A G 0.259219 6.0287e-06
11:4790951 G A 0.485879 -2.7400e-06
11:4810650 T C 0.042726 -6.7516e-06
11:4812267 A G 0.259376 7.6240e-06
11:4814850 A G 0.347873 -6.1807e-06
11:4815348 T C 0.405993 -1.4879e-05
11:4819009 G A 0.664472 -1.1317e-05
11:4821120 T C 0.316748 -9.0247e-06
11:4821406 G A 0.089177 -1.6813e-05
11:4822053 C T 0.024537 2.2851e-07
11:4825225 G A 0.658597 -1.1829e-05
11:4825349 G A 0.189023 4.3282e-06
11:4827032 C T 0.085043 -2.0138e-05
11:4833119 C T 1.273217 1.1231e-05
11:4833131 C T 0.353544 -1.0682e-05
11:4835458 A G 0.988862 6.3705e-06
11:4836065 G A 0.087297 1.6479e-05
11:4840136 G C 0.270755 3.3231e-06
11:4844761 G C 0.203054 -4.6689e-06
11:4847456 C T 0.288087 4.5347e-06
11:4852009 A G 0.400431 -7.6127e-06
11:4869649 A G 0.837380 2.7302e-05
11:4869906 C A 1.208790 1.5755e-05
11:4870551 G C 0.022201 5.3161e-07
11:4880992 G C 0.370020 -1.1002e-05
11:4881102 A G 0.027131 9.7639e-07
11:4886919 G T 1.531290 1.1883e-06
11:4892860 G A 0.090911 2.0373e-05
11:4893093 A G 0.099690 1.2611e-05
11:4903500 A G 0.060357 -1.9499e-05
11:4907538 G T 0.803687 -2.4472e-05
11:4909000 G A 0.554443 6.5593e-06
11:4910903 T C 0.223324 3.4869e-05
11:4912192 A G 1.023432 -3.2640e-06
11:4913057 G A 0.159696 -1.1140e-05
11:4917089 T G 0.384020 4.7618e-06
11:4918834 G C 0.082646 9.2693e-06
11:4920335 G A 0.407207 1.6917e-05
11:4920608 C A 0.022282 6.8162e-06
11:4920889 G A 0.029697 1.8105e-06
11:4925988 G A 0.098374 3.2093e-06
11:4928841 C T 0.246365 -5.4206e-06
11:4928866 T C 1.209327 -2.0185e-05
11:4929061 G C 0.159261 3.8009e-05
11:4932044 G A 0.056206 -2.0387e-05
11:4935610 T C 0.257319 7.1478e-06
11:4936608 G C 0.248282 -2.0762e-06
11:4936613 T G 0.221699 1.8955e-05
11:4938352 C T 1.776873 -1.8611e-05
11:4939947 T C 0.024584 -8.8730e-07
11:4942665 A G 0.566689 -1.3348e-05
11:4943766 G A 1.182812 9.2054e-07
11:4943817 A G 0.074793 -4.0396e-06
11:4945196 G T 1.182288 3.6785e-06
11:4945199 T C 0.260107 -2.4830e-07
11:4945229 A G 0.108074 1.7548e-05
11:4945236 C T 0.228798 -3.7317e-05
11:4950876 C T 0.266546 1.9503e-05
11:4952458 A C 1.702529 3.4852e-06
11:4953176 T G 1.952933 5.3875e-06
11:4953734 G A 0.023129 8.8601e-06
11:4958090 A G 0.250557 6.1892e-06
11:4968117 T C 0.070744 9.8337e-06
11:4968198 A C 1.693305 -1.2179e-05
11:4976447 G C 0.251798 1.1830e-05
11:4976788 A C 0.156042 1.0998e-06
11:4981856 C T 0.516205 3.3522e-06
11:4987918 A G 0.060524 7.2005e-08
11:4988498 C T 0.225194 -5.2887e-06
11:4993057 T C 1.147749 1.5894e-05
11:4995686 T C 0.268603 5.8559e-06
11:4997634 G A 1.201783 1.0995e-05
11:4998196 C T 0.042042 8.9529e-06
11:5005327 T C 0.450504 1.1120e-05
11:5005685 C T 0.330140 -3.2107e-05
11:5008118 C T 0.105483 4.6413e-06
11:5009549 C A 0.055631 -1.9212e-05
11:5009919 G A 0.082979 -2.0807e-05
11:5010905 G A 0.027732 -6.1397e-06
11:5018483 T C 0.533208 9.9356e-06
11:5020832 T C 0.596876 -2.3825e-05
11:5020933 T A 0.047581 -2.8940e-06
11:5021055 G C 0.218466 2.8556e-06
11:5021864 A G 0.065909 -1.1476e-05
11:5025851 G C 0.055523 1.6809e-07
11:5026661 A G 0.021585 -7.5747e-06
11:5028526 T C 0.223770 -6.2145e-06
11:5031484 T G 0.742280 -1.4124e-05
11:5032703 T C 0.043372 -4.2433e-06
11:5036189 T C 0.054863 2.8315e-05
11:5037782 C T 0.140722 -6.7477e-06
11:5046960 A C 0.059657 5.0133e-06
11:5057357 C T 0.049818 -1.9943e-06
11:5064092 T C 1.929515 7.9731e-07
11:5064637 G A 0.099764 -1.7693e-05
11:5072068 T C 0.629246 -4.5023e-05
11:5073101 G A 0.375419 1.1811e-05
11:5077811 A C 0.148861 -7.9869e-06
11:5077877 G A 0.263578 1.3365e-05
11:5080068 A G 1.004297 -2.5924e-05
11:5080181 G A 0.039710 2.8194e-06
11:5080844 C T 0.691255 2.7812e-05
11:5080930 T C 0.037656 -2.2166e-06
11:5085254 T C 0.523586 7.3316e-06
11:5086115 C T 0.480616 -4.1025e-05
11:5089017 C T 0.261450 -6.6439e-06
11:5090449 G A 0.236352 -4.5690e-06
11:5090795 G A 0.628624 4.7160e-06
11:5091633 G A 0.394284 1.1570e-05
11:5095383 G A 0.814298 -2.0365e-06
11:5096331 G A 1.146356 9.2753e-06
11:5097802 C T 1.467333 -5.7502e-06
11:5098469 G A 0.023799 4.2700e-07
11:5114211 T G 0.024037 2.6066e-06
11:5117647 C T 0.050617 -8.0937e-06
11:5127177 A C 0.260719 1.7749e-06
11:5137846 T C 0.663343 4.6177e-06
11:5139027 G A 0.401080 2.1729e-06
11:5142270 G T 1.396263 -8.3514e-07
11:5142549 C T 0.732747 -5.3376e-06
11:5144154 G A 0.128894 4.0048e-06
11:5144391 C G 0.188741 3.8003e-05
11:5146083 T C 0.175869 -5.6650e-06
11:5153261 G A 0.465205 5.1508e-06
11:5155394 C T 0.066592 -9.2845e-06
11:5173149 A C 0.097402 1.0007e-05
11:5173229 T C 0.028688 -7.5087e-06
11:5176020 G T 0.955782 7.9586e-06
11:5190957 G A 1.856643 1.7749e-06
11:5198595 A G 0.440593 1.3441e-05
11:5200525 C T 1.492322 -4.6433e-06
11:5209362 T C 0.042981 -1.7557e-05
11:5210250 A G 0.767894 1.0240e-05
11:5210397 G T 0.526599 -1.5249e-05
11:5214007 A G 1.125406 -2.0523e-05
11:5214301 T C 0.035195 -5.8480e-06
11:5214502 G T 0.105051 -1.6144e-05
11:5214857 G A 1.262952 3.1418e-06
11:5217277 T C 0.594486 -9.2336e-06
11:5217785 C T 0.236359 -1.8399e-05
11:5217884 G C 0.102188 3.8684e-05
11:5221132 A G 0.036344 1.0379e-05
11:5221825 A G 1.659314 8.6519e-07
11:5223750 C T 1.887112 -1.5874e-05
11:5224054 G A 0.902687 -7.9008e-06
11:5225447 A C 0.236094 -1.7032e-05
11:5225635 C G 0.544754 -2.4039e-05
11:5228280 G A 0.036280 1.0793e-05
11:5228708 G A 0.724614 8.1048e-06
11:5229010 A G 0.195367 1.5621e-05
11:5230352 T C 0.101114 -7.1383e-06
11:5247141 A G 1.691483 9.3869e-06
11:5249004 G A 1.018226 2.7114e-05
11:5249290 C G 0.113792 1.4348e-05
11:5249570 A G 0.066405 2.0737e-05
11:5249681 A G 0.048781 9.6441e-06
11:5253586 A G 0.083085 -3.1419e-05
11:5255912 G A 0.864850 6.8674e-06
11:5255989 C T 0.057103 8.2217e-06
11:5258693 T C 0.234833 -1.4912e-05
11:5258741 G A 0.066307 8.2685e-06
11:5261942 A G 0.098697 2.3711e-06
11:5263771 C G 0.028776 -2.4070e-06
11:5264146 G T 0.680689 6.9637e-06
11:5266961 C T 1.591117 1.1679e-05
11:5271063 T C 0.664380 -7.9838e-06
11:5274267 T C 0.886745 1.5852e-05
11:5274275 G A 0.021973 -2.8686e-06
11:5289879 T G 0.050270 6.7317e-06
11:5291736 T C 0.339462 7.5095e-06
11:5296104 C G 1.529060 6.3402e-06
11:5296719 A C 0.065280 1.6370e-05
11:5302044 G A 0.172034 3.1493e-06
11:5306509 A G 1.899569 1.0613e-06
11:5318677 T C 0.113132 2.5651e-05
11:5319208 G A 0.929936 3.1710e-05
11:5321124 T C 0.087688 -1.6768e-05
11:5322520 A G 0.607983 -1.9789e-05
11:5322737 G A 0.815009 1.1964e-05
11:5323071 T C 1.397140 -3.0795e-06
11:5324977 T G 1.546032 2.9222e-05
11:5326337 G A 1.405497 -1.0894e-05
11:5326644 A G 0.250111 -9.4227e-08
11:5327480 T G 1.916691 -1.0949e-05
11:5328199 C G 0.741688 1.7163e-05
11:5330565 T C 0.802555 -9.3365e-05
11:5333296 C T 1.403416 -4.1384e-05
11:5336267 A T 1.431131 -3.5689e-05
11:5341476 A G 0.553991 1.5050e-05
11:5342001 A G 0.094906 -4.9951e-06
11:5342913 G A 0.045044 4.3382e-06
11:5343165 C T 0.349131 1.7711e-05
11:5344592 C A 0.331646 2.7184e-05
11:5344681 A G 0.552947 1.5566e-05
11:5345128 A G 1.241357 -4.9984e-05
11:5345170 G A 1.824777 -3.6485e-05
11:5346183 A G 0.330245 2.6617e-05
11:5349604 G A 0.204408 1.7406e-06
11:5352500 C T 1.056396 5.7831e-05
11:5353926 T C 0.097062 -7.9173e-06
11:5356341 C T 0.219788 1.6175e-06
11:5357881 C T 0.318897 3.2656e-06
11:5360191 T C 1.864333 -3.9494e-06
11:5364450 G A 0.929760 5.4083e-06
11:5364493 C T 0.102379 9.0567e-06
11:5364522 T G 0.100424 5.5138e-06
11:5364742 T C 0.836071 -1.1912e-05
11:5366319 C A 0.885603 9.3405e-07
11:5369293 G A 0.771399 -4.6629e-05
11:5369776 T C 0.929814 -2.2840e-07
11:5372856 G A 0.425814 -2.8046e-05
11:5373095 C T 0.112065 9.5900e-05
11:5373497 C G 0.339999 -9.0700e-06
11:5373646 C T 1.205305 4.0972e-07
11:5374207 C T 0.034848 8.9062e-06
11:5377064 T C 0.077502 3.2810e-06
11:5383220 G T 0.055917 9.0387e-06
11:5383585 A G 0.297790 -1.1191e-05
11:5383713 C T 0.796130 -2.6603e-06
11:5384781 A C 0.835051 -9.1989e-07
11:5385374 C A 0.425889 -3.0556e-05
11:5386465 A G 0.112300 9.8891e-05
11:5393523 G A 0.538260 8.5512e-06
11:5401397 A G 0.330487 -4.1998e-06
11:5402836 G C 0.050695 1.9917e-05
11:5403694 A G 1.164245 -6.7110e-06
11:5404436 A G 0.681103 -5.6979e-06
11:5405150 A G 0.834687 3.9120e-06
11:5405205 A G 0.330476 -9.4706e-06
11:5409837 A G 1.633020 6.7035e-06
11:5410103 A G 0.897703 2.5453e-06
11:5411398 G T 0.735082 1.5694e-06
11:5411580 C T 1.632802 3.9390e-06
11:5412072 G A 0.095059 -1.4846e-05
11:5417034 A G 0.951485 7.0482e-06
11:5419669 A G 0.217055 1.1837e-05
11:5421192 A G 0.231807 -9.4746e-06
11:5423258 C T 1.745363 -1.4671e-05
11:5424232 T C 0.217143 7.9363e-06
11:5424430 G A 0.388692 -3.3818e-05
11:5424701 C T 0.094185 -1.5460e-05
11:5442154 C T 0.272506 -1.3493e-05
11:5442946 C G 0.732716 5.2366e-07
11:5442985 G A 1.013793 -1.3016e-05
11:5443969 C A 0.036752 1.4500e-05
11:5444150 T C 0.049141 6.2641e-06
11:5444793 C A 0.770726 7.5742e-06
11:5448055 C T 0.375728 4.3535e-05
11:5450648 A G 0.378298 -3.9494e-05
11:5453197 G C 0.197441 2.3051e-05
11:5453706 C T 1.169991 -8.9816e-06
11:5455929 A G 1.740774 3.1352e-06
11:5456959 C G 0.077873 1.0861e-05
11:5461834 G C 0.084659 1.4819e-06
11:5461991 A C 1.113299 -9.4375e-07
11:5462255 G C 0.419732 -4.0275e-05
11:5462702 A G 0.041478 8.0013e-07
11:5463425 C T 0.418573 -4.7655e-05
11:5465045 A G 0.031812 3.0683e-06
11:5469612 G T 0.087613 1.1548e-05
11:5470990 G A 0.455155 3.7354e-06
11:5472343 T C 0.568386 -4.1120e-05
11:5472822 A G 1.018036 1.6905e-05
11:5474838 T G 1.021664 1.9570e-05
11:5475118 G A 0.248928 -1.4816e-05
11:5475170 C G 0.246100 -1.6499e-05
11:5475505 T C 0.053381 -6.4050e-06
11:5475615 T C 0.031469 5.0329e-06
11:5475973 C T 0.248721 -1.2773e-05
11:5487596 A G 1.335875 -6.1869e-06
11:5488282 C A 0.042049 -2.7831e-05
11:5488723 C T 0.038595 2.6483e-06
11:5490345 A G 1.574968 -2.0932e-05
11:5491183 A C 1.267467 2.8229e-06
11:5496811 C A 1.029201 -4.9853e-07
11:5498334 A G 0.302115 -2.1057e-05
11:5498683 G A 1.934615 6.0130e-06
11:5507583 A G 0.072420 -1.3298e-05
11:5509689 C T 0.369146 2.2887e-05
11:5510341 T C 1.253481 -6.5963e-06
11:5510598 T A 0.249836 -5.2863e-06
11:5510626 C T 1.939442 3.9535e-06
11:5510688 C T 0.651358 2.5888e-05
11:5512590 C T 0.312845 -3.2903e-05
11:5514892 A C 0.244525 -2.8390e-06
11:5517216 T C 0.040434 8.0004e-06
11:5518978 T C 1.643634 -3.6801e-05
11:5523542 C T 0.049991 1.3909e-07
11:5527265 G A 0.060143 -3.3871e-05
11:5528177 A C 1.081276 1.2689e-05
11:5528633 T C 0.602874 -5.3602e-06
11:5528918 T C 0.772698 4.3841e-05
11:5529152 G A 0.383636 -4.6631e-06
11:5529920 C G 0.061785 1.3436e-06
11:5530818 T G 0.086498 -1.9764e-05
11:5534276 C A 0.960780 7.7100e-05
11:5536848 A G 1.438523 -2.5015e-05
11:5536852 G A 0.539848 2.6419e-05
11:5537161 G A 0.530746 1.9754e-05
11:5537245 T G 0.020147 7.7939e-07
11:5540466 G A 0.620886 -1.5209e-05
11:5541661 A G 0.021174 1.9733e-05
11:5542856 A G 0.036310 4.2400e-06
11:5544512 A G 1.178773 8.5874e-06
11:5550626 T C 0.448365 -5.1329e-06
11:5554028 C T 1.613661 5.8581e-05
11:5554825 G A 0.710213 2.5802e-06
11:5565906 G A 0.021959 -6.1749e-06
11:5566365 C T 1.620539 6.8145e-05
11:5566489 T C 1.234071 9.3214e-07
11:5569452 C T 1.086597 1.2571e-05
11:5569812 G C 0.079338 7.0522e-06
11:5573024 G A 0.357828 7.9527e-05
11:5573580 G T 0.564483 -2.0084e-05
11:5575976 T C 0.513047 4.0178e-05
11:5577696 A G 0.332394 6.2476e-05
11:5579122 T G 0.182207 1.7514e-06
11:5583551 T C 0.471477 -9.8933e-06
11:5585897 C T 0.061234 -1.1377e-05
11:5588114 A C 1.514322 1.2519e-05
11:5588174 C T 0.892912 4.1256e-05
11:5594583 T C 0.177410 3.2874e-05
11:5595550 G A 0.061081 -8.8926e-06
11:5597127 T C 0.038098 3.9960e-06
11:5597512 T C 0.308585 2.5267e-05
11:5597789 C T 0.598127 -1.0333e-05
11:5600428 G T 0.575444 -2.3181e-05
11:5600486 T C 0.142133 -1.1390e-05
11:5602605 A G 0.600912 -1.0916e-05
11:5602968 A G 1.489850 -7.4468e-06
11:5604391 A G 0.909898 1.0009e-05
11:5613731 C T 0.397752 -4.5012e-06
11:5617987 A G 0.909170 2.9508e-05
11:5619338 C A 1.084771 7.0380e-06
11:5620285 T C 0.069822 -2.0350e-06
11:5621463 G A 1.898264 -1.4000e-05
11:5622664 G A 1.544050 -9.2221e-06
11:5623278 C T 0.458449 -6.2436e-06
11:5625603 G A 0.777900 -5.5650e-06
11:5625784 G A 0.031782 -2.0689e-05
11:5625847 G A 1.223790 8.0324e-06
11:5629359 A C 0.084020 -4.5556e-06
11:5630188 C T 0.499618 1.5592e-05
11:5630389 T C 0.651182 1.0386e-07
11:5631479 C A 0.962371 5.9821e-06
11:5632018 A C 0.053309 5.3604e-06
11:5632212 A G 1.411042 -2.3206e-05
11:5633600 G A 0.326189 -9.7051e-06
11:5639267 A G 0.352919 1.5806e-05
11:5642026 T A 0.602350 1.3400e-05
11:5646904 T C 1.144336 1.7996e-06
11:5651500 A G 0.020511 1.2497e-05
11:5651891 G T 0.046884 1.5605e-05
11:5654481 T C 1.744561 4.7398e-06
11:5655988 C T 0.024180 5.0795e-06
11:5656104 A G 0.039394 1.8068e-05
11:5660633 G A 0.458422 1.0010e-05
11:5663706 C G 0.053047 1.5639e-05
11:5664684 G T 0.068581 6.1939e-06
11:5664831 A C 0.461890 4.1466e-06
11:5665989 T C 0.049260 1.5452e-05
11:5666882 A T 0.051847 -3.5295e-06
11:5670991 A G 0.020637 2.7793e-06
11:5671623 C A 1.149266 1.4980e-06
11:5676080 G A 0.044072 1.3738e-05
11:5686266 A G 0.134245 8.5646e-06
11:5688940 T C 0.115934 8.6177e-06
11:5689975 A C 0.205149 2.7381e-09
11:5690003 T C 0.281376 2.0974e-05
11:5692144 A G 0.123240 1.2691e-05
11:5698957 A C 0.041019 -9.1833e-06
11:5701001 T C 0.721153 -9.4189e-06
11:5701079 T C 0.025631 -1.4785e-05
11:5701281 A G 0.255146 2.0613e-05
11:5701819 A G 1.946327 -3.9142e-05
11:5702442 A G 0.164126 -1.4893e-05
11:5703774 G A 1.071036 -7.1532e-06
11:5711177 G A 0.699762 -2.8285e-05
11:5716100 C T 0.196163 1.4726e-06
11:5718256 G A 0.074776 1.8710e-05
11:5718517 A G 1.199621 2.8233e-05
11:5719504 G A 0.058351 9.3741e-06
11:5719750 C G 1.147175 -1.1522e-05
11:5719899 A G 0.102301 -1.0497e-05
11:5719960 C G 0.786756 -6.0786e-05
11:5721296 C T 0.151465 -1.3734e-05
11:5722444 C A 1.123896 -7.8432e-07
11:5722839 T C 1.401142 -9.2442e-06
11:5727167 C A 0.897006 1.0729e-05
11:5731582 T C 0.078335 6.2851e-06
11:5731638 T C 0.067983 -2.2605e-06
11:5735417 C T 0.446720 -1.5072e-05
11:5739211 T C 0.164895 1.1217e-05
11:5739623 C T 0.094760 -1.0829e-05
11:5740015 A G 0.112167 -2.1298e-06
11:5741628 C A 0.088841 -8.7678e-07
11:5747642 T C 0.026842 8.0399e-06
11:5752188 T C 0.044028 -3.6298e-05
11:5755236 C T 0.055302 7.7844e-06
11:5758062 C T 1.722136 -5.3673e-07
11:5758646 C T 0.081235 -5.7073e-06
11:5764205 C A 0.202721 -1.3123e-05
11:5767353 G T 0.027705 -1.5965e-06
11:5768903 G A 1.709771 4.4822e-06
11:5770388 G T 0.736272 1.1289e-05
11:5770840 T C 0.816637 8.7922e-06
11:5771758 A G 1.115217 5.0912e-06
11:5772920 C T 0.051327 -2.9771e-06
11:5776287 T C 1.934880 1.0111e-05
11:5776484 T A 0.458571 -6.8952e-06
11:5776623 T A 1.934067 1.3020e-05
11:5776626 T C 0.020001 4.8089e-07
11:5778471 G T 0.356992 1.8541e-05
11:5809548 A G 1.334957 2.0241e-05
11:5809746 T C 0.597974 -1.1371e-05
11:5818155 G A 0.125834 -1.1583e-05
11:5818437 C G 0.089099 4.1383e-06
11:5821540 G A 0.079634 -8.9013e-06
11:5821578 T G 0.086318 2.6263e-05
11:5826031 A C 0.102515 -2.3563e-06
11:5828057 C T 0.027222 -2.2245e-06
11:5831518 G T 0.465123 -8.1728e-06
11:5833160 G A 0.020732 -1.4508e-05
11:5842310 G T 1.257985 -3.2214e-06
11:5842356 G A 1.122982 -1.0617e-07
11:5842384 G C 0.134895 -8.8590e-06
11:5843674 A G 0.041794 1.7157e-05
11:5845750 C T 0.091224 -1.1451e-05
11:5850768 T C 0.113343 -9.2476e-06
11:5850793 C T 0.179783 5.7730e-05
11:5851596 G A 1.187354 -1.2306e-05
11:5851659 A G 0.025774 3.8448e-06
11:5854841 T C 0.719566 -3.1229e-06
11:5856434 A G 0.085791 2.1719e-05
11:5862416 T C 0.068996 7.8434e-06
11:5862532 C A 0.634081 -1.4795e-05
11:5863013 C T 0.678628 -6.3860e-06
11:5866333 T C 1.571337 4.3033e-06
11:5871761 T C 0.078628 1.8973e-05
11:5873005 C A 0.671217 -7.1246e-06
11:5905409 C T 0.026206 9.1420e-06
11:5906073 T G 1.587180 -1.0592e-05
11:5906205 A G 0.717709 -1.3812e-05
11:5906291 C T 0.868733 2.7361e-06
11:5909820 A G 0.060789 9.7255e-06
11:5918961 T C 0.946609 9.7397e-06
11:5920721 T C 0.533983 -7.8780e-06
11:5922293 G T 0.026009 1.7210e-05
11:5922366 A G 0.073535 -1.3947e-05
11:5923082 A G 0.294323 9.1312e-06
11:5923297 G A 1.926081 -2.8120e-05
11:5924824 C T 0.073480 -1.9331e-05
11:5925649 T G 0.135779 -3.2077e-05
11:5933445 C T 0.069394 -4.7590e-06
11:5944627 G T 1.373759 -7.7877e-06
11:5952423 T C 0.023486 -1.6574e-05
11:5954968 A G 0.027311 -2.3198e-06
11:5959811 A G 0.064790 -5.4179e-07
11:5963722 A G 0.025254 1.2817e-06
11:5967747 C T 0.279969 1.4883e-05
11:5968728 C T 1.136139 -2.8792e-05
11:5969185 G A 0.594989 -2.5288e-05
11:5973169 G A 0.541939 -5.4213e-06
11:5989223 A G 0.174659 -2.8485e-05
11:5989282 A G 0.047655 2.9947e-05
11:5989293 A G 0.535554 4.3409e-06
11:5991093 G A 1.119830 1.8732e-05
11:5996163 T G 0.526697 4.2056e-06
11:6004979 C T 0.029850 -7.1692e-06
11:6006888 G A 0.529852 -4.7632e-06
11:6007272 G A 1.625306 1.4296e-05
11:6007396 T C 0.181884 2.3345e-06
11:6007772 A G 0.182723 2.7983e-06
11:6007899 T C 0.401026 1.1127e-05
11:6010718 G A 1.581509 8.5746e-07
11:6016511 G A 1.775693 1.1997e-05
11:6019989 A C 0.642254 7.7769e-06
11:6022578 T C 0.358467 1.5213e-05
11:6024551 T C 0.535122 -1.2633e-05
11:6025297 C T 0.584443 7.4429e-06
11:6026661 A G 0.682276 -2.5081e-05
11:6029450 G T 1.336936 2.1811e-05
11:6029540 C T 0.513547 3.5858e-05
11:6029661 A G 0.372621 1.8039e-05
11:6033886 A G 0.059473 8.2306e-06
11:6035118 G A 0.615623 7.2366e-05
11:6038674 G A 0.720895 -2.4338e-05
11:6044644 G A 0.060653 2.4053e-05
11:6045837 T C 0.612230 1.0582e-05
11:6048056 C T 0.746666 -8.0258e-06
11:6049351 G A 0.048587 2.1182e-06
11:6051329 C T 0.077547 2.0571e-05
11:6056480 C T 0.053126 1.6701e-05
11:6056807 G T 0.062591 2.0169e-06
11:6059931 T C 1.025199 -1.7934e-05
11:6060247 C T 0.062587 3.1721e-05
11:6063985 G A 0.898491 9.3203e-06
11:6071807 T C 0.036310 -6.1246e-06
11:6078152 T G 0.051630 1.8269e-05
11:6078575 T C 0.059844 1.2867e-05
11:6081370 T C 0.085189 -1.6416e-05
11:6083563 A C 0.057515 2.0765e-05
11:6083794 G T 0.089980 -2.2938e-06
11:6083947 A C 0.443354 1.2168e-05
11:6083952 A G 0.606647 1.5290e-05
11:6084411 A G 0.392455 1.8581e-05
11:6085342 A G 1.329450 2.4361e-05
11:6087959 A C 0.030551 -1.3828e-05
11:6104476 G T 0.062091 9.1565e-06
11:6104831 C T 0.922035 1.8139e-05
11:6111054 T C 0.104823 2.4850e-06
11:6116105 C T 0.279584 2.9075e-06
11:6116294 G A 0.085604 4.4734e-06
11:6118695 C T 0.050953 2.0864e-05
11:6121675 T C 0.988638 2.2066e-05
11:6129837 T C 0.910918 2.8876e-05
11:6144440 T C 0.827952 1.2946e-05
11:6145633 A G 0.044018 1.8537e-05
11:6149225 C T 1.025713 1.7875e-05
11:6150568 T C 0.111252 6.0194e-06
11:6157871 T C 0.021361 -9.7608e-06
11:6171223 A G 0.772905 2.4546e-06
11:6172833 G A 1.889904 -1.4579e-05
11:6173364 A T 1.890128 -1.5395e-05
11:6176913 C T 0.021402 7.6060e-06
11:6179462 C T 1.064396 -1.7643e-05
11:6184559 C T 1.091901 -4.0347e-06
11:6188500 T G 0.266590 -3.9658e-06
11:6190850 T C 0.054751 -5.1410e-06
11:6191528 C T 0.027651 -1.5226e-05
11:6191875 G A 0.024309 1.6383e-06
11:6192462 C T 0.111586 3.6653e-08
11:6195700 A C 0.073399 -9.4498e-06
11:6198997 C T 0.517739 -1.0698e-05
11:6213501 A C 1.589866 -8.4974e-06
11:6216271 C G 0.181217 6.8123e-06
11:6217061 C T 1.536920 5.9476e-06
11:6217122 A C 0.903642 1.4755e-05
11:6221214 A T 1.469182 6.1345e-06
11:6221249 G A 0.111297 3.3269e-06
11:6221427 C T 0.138257 7.8856e-06
11:6223837 A G 0.110759 5.4292e-06
11:6224540 T C 0.059830 1.2634e-05
11:6231731 T C 1.476818 -4.3917e-06
11:6232653 T C 0.088399 -3.7048e-05
11:6239139 G A 0.505809 1.4709e-05
11:6239344 A G 1.124692 -2.4204e-05
11:6245754 T G 0.028830 -3.5857e-06
11:6247854 A G 0.384404 -3.5227e-06
11:6250938 T C 0.022752 5.1754e-06
11:6251817 C A 0.044143 3.3817e-06
11:6256237 A C 0.043123 8.2197e-07
11:6262064 C T 0.046877 -4.6446e-07
11:6262715 A G 0.364461 -3.9587e-06
11:6262909 A G 0.043599 3.1017e-06
11:6264866 A G 1.076952 -5.5066e-06
11:6265242 C G 0.055941 -4.7137e-06
11:6265492 T C 0.040074 1.0057e-05
11:6274879 G C 1.535166 1.1074e-05
11:6275920 T C 0.034430 2.5380e-05
11:6283358 A C 0.066545 1.9051e-05
11:6285301 A G 0.507162 -1.8149e-05
11:6286879 G T 0.111881 -3.0572e-05
11:6290231 C G 0.095355 -8.6277e-06
11:6291120 A G 0.107870 -2.5663e-05
11:6291466 G A 0.035188 -6.1487e-06
11:6293179 A G 0.242020 1.2367e-06
11:6293210 G A 0.621413 -2.1711e-05
11:6294181 C T 0.081371 -1.7048e-05
11:6294394 G A 0.366331 -1.0492e-05
11:6297696 C A 1.514006 3.5507e-05
11:6298284 T C 0.029697 2.0055e-05
11:6300246 C T 0.314800 -2.8414e-05
11:6301613 T G 1.714140 1.6774e-05
11:6303426 A G 0.026182 -1.9116e-05
11:6303792 C T 0.814852 8.9566e-07
11:6304531 A G 0.102464 -1.6467e-05
11:6307749 T C 0.388586 2.1152e-05
11:6311676 A C 0.933914 4.2914e-05
11:6312769 C A 1.375157 -5.2322e-06
11:6312774 T C 0.034637 -2.2334e-05
11:6312946 C G 0.033798 1.8258e-05
11:6313227 T C 0.236369 4.5711e-06
11:6313741 A G 1.180449 8.1470e-06
11:6315606 A G 0.169702 -8.6593e-06
11:6316559 G A 0.939612 8.1564e-06
11:6318666 G A 0.122727 3.6015e-05
11:6318959 G A 0.595210 2.5359e-06
11:6320260 C G 0.594823 -7.5343e-06
11:6320703 A G 0.372192 1.9698e-05
11:6322284 C A 1.058399 1.4791e-05
11:6324634 A G 0.832729 -2.2285e-05
11:6324964 A G 0.789452 -7.7345e-06
11:6326411 C A 0.028195 5.0483e-06
11:6327406 G A 1.115856 1.2118e-05
11:6327534 T C 0.370101 -1.3793e-05
11:6328425 C T 0.116175 9.5402e-06
11:6335562 T C 1.568155 -7.8564e-06
11:6336747 G A 0.527669 -1.2552e-05
11:6338135 G A 0.919370 7.9991e-06
11:6340416 A G 0.034304 2.9253e-05
11:6340706 G A 1.077676 7.3530e-06
11:6340869 G A 0.077414 -9.9288e-06
11:6341365 T C 0.245318 1.6489e-06
11:6343245 C G 0.244400 2.5346e-06
11:6345435 C T 0.044272 -1.3831e-05
11:6348351 G A 1.947843 1.8878e-05
11:6350417 T C 1.624418 -1.4332e-05
11:6351109 T G 0.099659 1.2521e-05
11:6351378 A G 0.188551 9.7278e-06
11:6355786 T C 0.071464 5.4374e-06
11:6357136 T C 0.082514 -1.4910e-05
11:6362509 T C 0.074840 1.2972e-05
11:6365848 A G 0.026838 9.4392e-06
11:6366376 G A 0.682497 2.2393e-06
11:6366647 T C 0.067133 5.5301e-06
11:6366957 C T 0.416529 -4.5135e-06
11:6370376 C T 0.921281 2.1229e-05
11:6372010 G A 0.179007 1.5033e-05
11:6379270 C G 0.166452 -8.3572e-06
11:6385073 G C 1.560406 -1.7592e-05
11:6393028 C T 1.935043 -3.8338e-05
11:6394176 A C 0.164963 -2.2517e-05
11:6396421 A G 0.065355 1.8519e-05
11:6397336 C T 0.426450 -3.9602e-06
11:6401526 A G 0.312869 1.9996e-05
11:6406314 C T 0.122346 -7.0768e-06
11:6410397 C T 0.861008 -1.5189e-06
11:6412931 C T 0.281736 2.3051e-05
11:6415463 A G 0.487718 1.1053e-05
11:6417627 C G 0.099101 2.4178e-06
11:6422159 T G 0.068993 4.5748e-06
11:6423630 C G 0.556789 1.4538e-05
11:6426998 C T 0.197934 3.5801e-06
11:6428106 C T 0.636760 2.6510e-05
11:6431445 C T 0.057263 1.0885e-05
11:6432874 A C 0.033339 -4.3657e-06
11:6434317 C A 0.443082 1.3730e-05
11:6435488 T C 0.060456 1.0500e-05
11:6436789 C A 0.061683 -2.2984e-05
11:6436813 C A 0.567519 -9.8508e-06
11:6441051 T C 0.961201 1.3194e-05
11:6446328 C T 0.195799 1.9136e-05
11:6450143 C T 0.042926 -1.4889e-05
11:6450724 T C 0.489251 3.3045e-05
11:6468149 G A 0.421517 5.6851e-05
11:6468326 C T 1.119143 6.5770e-05
11:6470057 A G 0.357988 6.9103e-06
11:6471722 G T 0.443711 5.6081e-05
11:6473013 T C 0.032040 1.8006e-05
11:6476035 A G 0.068860 3.2702e-05
11:6479487 C T 0.057630 4.5006e-06
11:6479744 C G 0.093359 3.3677e-05
11:6480063 G A 0.445316 7.2412e-06
11:6487800 G C 0.272421 -2.3721e-07
11:6489094 A G 0.036106 -1.2773e-05
11:6496677 G C 0.346044 1.8762e-05
11:6499215 G A 1.019454 1.4172e-05
11:6502780 A C 0.369812 1.9463e-05
11:6507129 C G 0.030714 1.4084e-05
11:6510244 G A 1.323643 5.4028e-06
11:6513200 A G 0.035263 -4.8642e-06
11:6520015 T G 1.029884 5.5455e-06
11:6520164 A T 1.066725 1.3932e-06
11:6524072 C A 0.367895 1.5256e-05
11:6529559 G C 0.280258 6.0381e-05
11:6532519 T C 0.656978 -1.1312e-05
11:6532778 T A 0.373029 1.6789e-05
11:6541225 G C 0.414364 4.8532e-06
11:6544061 G A 0.228080 3.8760e-05
11:6544363 G A 0.659844 -4.7467e-06
11:6548657 C T 0.110032 -1.7484e-05
11:6550309 A G 1.338170 7.9072e-06
11:6550900 A T 0.387196 7.6449e-06
11:6554941 A C 0.638922 -3.7241e-05
11:6555365 G A 1.743905 -7.6926e-06
11:6555804 A C 0.033097 -1.4086e-05
11:6562742 A C 1.766490 -5.1222e-06
11:6563923 G A 0.040121 1.7504e-05
11:6564674 T C 1.187905 3.7644e-05
11:6567591 T C 0.061598 -5.0385e-06
11:6567857 C G 0.031278 -1.3395e-07
11:6568213 C T 0.448828 -8.5245e-06
11:6568667 C T 0.054411 1.9645e-05
11:6569896 A G 0.377343 7.4763e-06
11:6571304 A G 0.057012 -5.7927e-06
11:6578004 A G 0.205835 -1.8024e-05
11:6578792 C T 0.028960 7.4466e-07
11:6579354 C G 0.249003 3.7981e-06
11:6579539 G A 0.868746 9.8592e-06
11:6580495 A G 0.217680 1.1223e-05
11:6585007 A G 0.981128 -4.0641e-06
11:6588228 A G 0.807223 1.3937e-05
11:6588256 A G 0.028790 -6.2175e-07
11:6590995 A G 0.114509 2.7944e-06
11:6594080 T C 0.048352 3.9772e-05
11:6601677 T C 1.786665 -5.7120e-06
11:6611593 C T 0.083850 -1.6229e-06
11:6612903 A G 0.085880 1.1127e-06
11:6617527 C G 0.720671 4.0615e-06
11:6618479 G A 0.032801 3.9073e-06
11:6621369 T C 0.050698 -3.5954e-06
11:6623433 A G 0.062193 -5.3569e-06
11:6623918 A G 0.509780 2.2224e-05
11:6624181 C T 0.260151 -5.5679e-06
11:6624803 G A 0.042484 -1.1902e-05
11:6625016 T G 0.250910 1.0528e-06
11:6626072 A C 0.508046 -1.0998e-05
11:6626989 A G 0.522556 7.4125e-06
11:6629530 A G 1.033080 -3.1272e-06
11:6632857 T A 0.910823 4.1013e-06
11:6634149 T C 1.479028 -2.9990e-06
11:6642206 T C 0.044816 2.3161e-05
11:6646335 A C 0.022231 -2.3552e-06
11:6646584 T C 0.019988 8.2541e-06
11:6648424 A G 0.737439 6.4003e-06
11:6650684 A T 0.031261 -4.1997e-06
11:6654613 G A 0.820408 -8.0432e-07
11:6659059 A G 0.036195 2.2308e-06
11:6659202 C T 0.062519 -7.9052e-06
11:6660540 T C 0.033454 -4.3608e-06
11:6663206 A G 0.151717 -1.6347e-05
11:6666054 A C 1.195877 -3.3452e-05
11:6666689 C T 0.041624 -5.2514e-06
11:6667090 T G 0.244753 -3.1793e-05
11:6669175 G T 0.643668 -1.9040e-05
11:6670921 A G 0.730119 -1.0967e-05
11:6673013 T G 1.257846 -6.9736e-05
11:6678094 C T 0.028565 2.5159e-06
11:6681304 T C 0.159860 -3.8003e-05
11:6684309 G A 0.094661 6.1130e-06
11:6688764 T C 1.825171 -1.4829e-05
11:6691762 C T 0.417831 -1.9139e-05
11:6699646 A G 0.120864 -4.3584e-05
11:6702454 T G 0.047734 -7.2198e-06
11:6705045 G A 0.129006 -7.6193e-06
11:6705253 A G 0.136649 -1.2516e-05
11:6713974 T G 0.078091 1.6625e-06
11:6717557 T C 0.650872 6.4288e-06
11:6718915 C T 0.771257 -1.5699e-05
11:6728220 G A 1.322840 1.6517e-06
11:6735019 A G 0.336535 -4.7449e-06
11:6735869 G A 0.661775 6.9013e-06
11:6736620 T C 0.063842 3.0102e-06
11:6738411 G A 0.334413 -3.6804e-06
11:6738728 C T 0.659351 7.1860e-06
11:6738952 T G 0.561746 -3.7319e-06
11:6739407 G A 1.218707 -5.4892e-06
11:6739822 C T 1.458983 -2.0144e-05
11:6739850 A G 0.237124 -2.0093e-05
11:6739928 G A 0.038030 -1.1760e-05
11:6740462 C G 0.325326 1.1988e-05
11:6744049 A G 0.231494 -1.5881e-05
11:6755158 A G 0.044701 1.4143e-05
11:6756331 C T 1.785002 -9.2822e-06
11:6758010 C T 0.039370 1.3403e-05
11:6758224 G A 1.075428 -9.0614e-06
11:6764859 G T 0.147698 3.2767e-06
11:6766232 T C 0.706252 -1.1054e-06
11:6768655 G A 0.343606 -3.1247e-06
11:6774685 A C 1.044738 -3.5861e-06
11:6779112 G A 0.740311 -5.3057e-06
11:6780252 G T 0.349920 2.9562e-06
11:6780724 T C 0.097463 3.3429e-08
11:6783401 A G 1.796585 -9.9632e-06
11:6789929 A C 0.704175 -1.7589e-06
11:6790028 G C 0.448811 -1.0375e-05
11:6790106 C T 1.660565 -5.4933e-06
11:6793070 C G 0.442742 -4.0931e-06
11:6801825 G A 0.348713 -2.1252e-05
11:6806827 T G 0.664036 9.0256e-06
11:6810524 T C 0.220529 -2.2033e-06
11:6816778 G A 1.516079 -1.0731e-05
11:6816875 A G 0.561583 -1.3837e-05
11:6820349 C T 1.233826 -1.0763e-05
11:6835012 T C 0.071053 7.6710e-06
11:6841269 T C 0.031326 1.4119e-05
11:6844927 G A 0.050861 2.7418e-05
11:6846551 G C 0.025441 1.2736e-05
11:6848274 C T 0.102386 3.7367e-06
11:6851612 A C 0.536026 -6.2720e-06
11:6853011 T C 0.070125 6.0913e-06
11:6853257 A G 0.038289 -9.9464e-06
11:6864488 C T 0.049719 2.1038e-05
11:6866146 C T 0.021242 -6.8356e-06
11:6867671 G A 0.021109 4.7455e-06
11:6869547 T C 0.170634 -6.1649e-06
11:6873194 A G 0.960763 1.0189e-05
11:6885429 A G 0.022891 -1.0291e-05
11:6891385 A G 0.630878 -4.0184e-07
11:6891758 C A 0.769291 1.0088e-05
11:6895415 T C 1.107822 5.7780e-06
11:6897251 A C 1.705841 -1.7700e-06
11:6898495 C T 0.129006 3.2759e-05
11:6898663 A G 0.596142 -6.9230e-06
11:6905024 C T 0.622416 -2.9239e-06
11:6905805 T C 0.486600 9.5308e-06
11:6911379 T C 0.027743 -2.5400e-05
11:6913127 G A 1.100444 7.5945e-06
11:6913243 C T 0.284776 3.6765e-06
11:6913290 G A 0.477046 9.9702e-06
11:6916477 C T 0.128663 3.0953e-05
11:6917779 G A 0.936148 2.6987e-06
11:6918555 T C 0.676983 6.0253e-06
11:6918641 C T 0.856157 -7.3897e-06
11:6919211 G A 0.031765 -1.0088e-06
11:6920194 C A 0.365056 8.6148e-06
11:6922247 T A 0.048876 3.2908e-06
11:6923309 T C 0.372349 6.9707e-06
11:6932335 T G 0.046788 1.2986e-05
11:6939299 A G 0.032951 -2.7168e-05
11:6942476 A C 1.261722 -5.8561e-06
11:6942619 A G 0.043596 1.1430e-05
11:6942695 T C 0.361969 1.1372e-06
11:6942726 C G 0.759235 -4.7288e-06
11:6942915 T C 0.021806 8.5181e-06
11:6950490 C T 0.047778 1.2852e-05
11:6953456 G A 0.100516 -1.7420e-05
11:6954539 C G 0.674521 8.6920e-06
11:6963165 G A 0.421942 2.1988e-05
11:6964018 C T 1.910313 1.6531e-05
11:6964926 G T 0.091805 -2.3612e-06
11:6966708 A G 1.494688 -5.9799e-06
11:6978090 T C 0.094362 -1.4823e-05
11:6979378 A G 0.423808 1.6847e-05
11:6986426 T C 0.679795 -1.2355e-05
11:6991389 A G 0.503578 1.0631e-05
11:6992423 T C 0.030316 5.6916e-06
11:6997585 A C 0.655156 7.1589e-06
11:6999843 T C 0.023993 -4.0897e-07
11:7000368 C G 0.130281 -1.7194e-05
11:7001006 A G 0.189428 1.2426e-05
11:7008962 G A 0.444217 4.3484e-06
11:7010995 G A 0.031221 -5.5346e-06
11:7012914 A G 1.158058 8.0812e-06
11:7013708 G T 0.172276 -1.7655e-05
11:7017962 C T 0.081909 2.1244e-05
11:7020123 G T 0.442320 1.5387e-05
11:7022038 G A 0.464790 9.4531e-06
11:7022160 G A 1.944148 2.1424e-05
11:7022360 C A 0.195398 5.4386e-06
11:7022717 C T 1.247072 -3.9564e-06
11:7030913 T C 0.043188 -1.8407e-05
11:7034570 C T 0.100125 -2.1897e-06
11:7037018 T C 0.031700 2.1176e-06
11:7040371 C G 0.447811 1.4791e-05
11:7052578 C T 0.159071 -1.4071e-05
11:7055078 G T 1.251226 -1.5771e-06
11:7060092 G A 0.056777 -2.3478e-05
11:7061062 G T 0.157269 8.0588e-06
11:7065289 A C 1.284620 -2.3565e-05
11:7067701 T G 1.180673 -8.1083e-07
11:7070216 A G 0.072117 8.4167e-06
11:7078804 C A 0.129237 -1.0889e-05
11:7079038 A G 1.179657 -5.6407e-06
11:7079339 T C 0.108499 -4.1798e-07
11:7079444 C T 0.039431 2.4508e-05
11:7083610 A T 0.072168 9.1249e-06
11:7091569 T C 0.443894 1.7456e-05
11:7091772 A C 1.308643 -1.5329e-05
11:7093741 C T 0.196472 1.0875e-05
11:7110363 A G 0.681726 -4.9863e-06
11:7110548 T C 0.475938 8.4064e-06
11:7119010 C T 1.761938 -2.5409e-06
11:7152430 G T 0.530682 3.9057e-06
11:7155069 A C 0.050032 -1.5378e-07
11:7156944 G A 0.712508 1.3400e-08
11:7157433 G A 0.085380 -2.0032e-06
11:7161952 T C 0.133654 1.0674e-05
11:7165648 T G 0.041532 -1.3805e-05
11:7177518 T C 0.133266 -1.1742e-05
11:7177827 T G 1.869838 -7.5995e-06
11:7177951 G A 0.101250 1.3481e-05
11:7178905 A C 0.027787 -5.1696e-06
11:7180562 C A 0.983344 2.9801e-06
11:7181498 C G 0.098595 -1.6113e-05
11:7181636 T C 0.137751 6.8584e-06
11:7191103 A G 0.077475 5.2361e-06
11:7192797 G C 0.072600 -6.6866e-06
11:7195494 C A 0.347380 -1.9494e-05
11:7196338 G A 0.432563 5.2088e-06
11:7206403 T C 0.512989 -2.0993e-05
11:7210065 T G 0.046690 -2.5367e-06
11:7215888 C G 1.407340 1.9455e-05
11:7216241 C T 0.803861 1.8440e-05
11:7216257 A G 0.035385 -1.2881e-05
11:7224113 G C 0.023697 -1.2270e-05
11:7224749 C G 0.088283 -5.2081e-06
11:7225859 A G 0.126038 1.2404e-05
11:7232335 C T 0.035664 7.6061e-06
11:7233864 G A 0.025318 -4.2071e-06
11:7234713 A G 1.049926 -1.9852e-05
11:7235856 A G 0.029514 -2.9707e-06
11:7239964 A G 0.024418 -1.2303e-06
11:7242243 A C 0.023710 -1.9781e-05
11:7244599 C T 0.628294 -7.2373e-06
11:7245384 T C 0.776302 5.2521e-06
11:7245642 A G 0.095423 4.4827e-07
11:7248270 T C 0.030643 -1.6855e-05
11:7256743 A C 0.608147 3.6299e-06
11:7256822 A G 0.087049 -1.5063e-05
11:7260450 C G 1.025679 1.5470e-06
11:7261555 G A 0.273203 5.3399e-06
11:7262789 T C 0.020719 -1.2862e-05
11:7262943 T C 0.108594 -3.1321e-06
11:7266724 A G 0.323860 -1.3540e-05
11:7271315 G A 0.213352 -4.8294e-05
11:7271513 C T 0.025805 -1.3515e-05
11:7271898 A G 0.936087 -4.7458e-06
11:7272026 T C 1.670397 1.3605e-05
11:7272397 T C 1.169668 2.5252e-06
11:7279255 A G 0.064569 3.2580e-05
11:7281375 A G 0.087484 -7.4460e-06
11:7283776 A G 0.599800 -1.4424e-05
11:7284965 A G 0.065549 2.6537e-05
11:7287800 A C 0.052956 -2.6543e-06
11:7288050 T C 0.084931 -6.7102e-06
11:7304294 C A 0.038319 -1.4789e-05
11:7307901 T C 0.036276 -4.7716e-06
11:7310138 A G 0.216477 2.8469e-05
11:7312479 C G 0.055285 -6.5128e-06
11:7314202 T G 0.646639 -2.0757e-05
11:7324584 A G 0.066990 1.0092e-05
11:7328696 G C 0.672512 1.4995e-05
11:7328828 G A 0.054244 -6.2382e-06
11:7329474 G A 0.227951 1.6302e-05
11:7329835 C A 0.376357 -2.5391e-06
11:7330993 T C 0.045697 -8.9146e-06
11:7333468 C T 1.229488 1.0717e-05
11:7335198 A G 0.043334 7.7837e-06
11:7335424 G C 1.134483 6.3375e-06
11:7335968 C G 0.071947 -6.2853e-06
11:7336536 T C 1.486396 -2.0896e-05
11:7350417 T C 0.040539 5.5082e-06
11:7354753 G T 0.034297 1.4710e-05
11:7355217 C T 0.737163 -8.6910e-06
11:7367066 G A 0.055523 -8.7567e-06
11:7367095 C T 0.641173 -2.4712e-06
11:7367106 T C 0.746910 -3.1956e-07
11:7375914 G A 0.176294 1.7132e-05
11:7376305 G A 0.711301 6.3557e-06
11:7391463 G A 0.161267 2.9188e-05
11:7394829 T G 0.526201 -1.0271e-05
11:7394916 C A 0.599576 -6.0025e-06
11:7400684 A G 0.827663 -2.0161e-05
11:7403510 G C 0.191944 2.4877e-05
11:7417395 C T 0.664138 -1.6529e-05
11:7418020 G A 0.033077 -3.9887e-06
11:7419377 G A 0.172119 4.6173e-05
11:7423572 T C 0.374606 4.3721e-06
11:7425066 C A 0.206767 3.6857e-05
11:7425233 A C 0.546311 -1.0629e-05
11:7435295 A C 0.816882 2.4444e-05
11:7436479 C T 0.427681 3.2197e-05
11:7436630 A G 0.026736 -5.8788e-06
11:7436701 G A 0.467833 -1.0229e-05
11:7437611 T C 1.117294 1.5071e-05
11:7438219 C A 0.033852 4.3641e-06
11:7441272 A G 1.219527 -2.4854e-05
11:7441554 T C 0.269072 8.5781e-07
11:7441737 C T 0.237311 -3.6162e-06
11:7444805 A C 1.489428 -3.1449e-05
11:7445026 A G 0.020314 -1.7152e-05
11:7447716 G A 0.026430 -1.5449e-05
11:7450753 G A 0.090612 -2.9272e-06
11:7451659 C A 0.243692 -7.8805e-06
11:7454142 G A 0.735446 -1.6348e-05
11:7455385 A C 0.392360 -1.8794e-05
11:7457405 G A 0.024475 3.0956e-06
11:7458223 A C 1.150911 7.1436e-07
11:7463072 A C 0.611285 2.8820e-07
11:7465203 G C 0.047441 -7.8984e-06
11:7465399 G A 0.151931 -7.7457e-06
11:7465484 C T 0.240160 4.3163e-06
11:7467144 C T 0.032818 1.0053e-05
11:7468952 T C 0.037959 3.4026e-06
11:7472283 G A 0.567743 7.2448e-06
11:7477405 T C 0.272339 1.7723e-06
11:7479842 G A 0.203816 -6.2777e-06
11:7480163 C T 0.244648 1.7322e-06
11:7485417 C T 0.309850 2.3149e-05
11:7485711 T C 1.081127 -1.6851e-05
11:7486856 T C 0.031010 8.3312e-06
11:7487466 T C 0.283498 1.4612e-05
11:7488872 T C 1.018175 -3.1215e-05
11:7498012 T C 0.056457 6.5138e-06
11:7498835 A G 1.572714 6.3138e-06
11:7501472 C T 0.433647 7.8873e-05
11:7503395 C T 0.858241 5.1918e-05
11:7505089 C T 0.752775 4.1551e-05
11:7505961 T C 0.402964 3.0418e-05
11:7507182 G A 0.153845 1.7948e-05
11:7509566 T A 0.363958 1.9173e-05
11:7512590 A G 0.844768 -2.4991e-07
11:7515061 G A 0.265271 1.3419e-05
11:7517030 C T 0.057270 -1.6682e-05
11:7525376 T C 0.939782 1.7526e-06
11:7528690 A G 1.203173 1.2871e-05
11:7530985 A G 0.062754 -5.0610e-06
11:7531229 A G 0.049583 5.2877e-06
11:7533228 G A 0.944053 -4.6385e-07
11:7535878 G T 0.074449 -2.8371e-06
11:7543251 G T 1.436932 -3.9342e-06
11:7548423 A G 1.232881 8.1467e-06
11:7549093 G A 0.874465 1.5331e-05
11:7552735 A G 0.100744 -1.3694e-06
11:7554439 C T 0.123815 -2.1198e-05
11:7557942 A C 0.114894 7.2256e-06
11:7560579 C T 0.422992 5.4090e-06
11:7563079 G A 1.379495 -1.0262e-05
11:7563126 A G 0.054115 7.2340e-06
11:7563177 T C 0.681219 2.8017e-05
11:7564210 T C 0.026587 1.2865e-05
11:7571851 G A 0.703950 6.2247e-06
11:7573588 T C 0.157973 -2.7403e-05
11:7576036 G A 0.027114 5.1111e-06
11:7576049 C T 0.027647 6.1606e-06
11:7578417 G A 0.918554 2.2383e-05
11:7584223 C T 0.405470 2.4332e-06
11:7587141 A G 0.041699 9.6662e-06
11:7588238 T C 0.073042 -3.0488e-06
11:7592351 A G 0.023891 -7.4116e-06
11:7594803 T C 0.088909 -2.5170e-07
11:7596387 A C 0.172932 7.8093e-06
11:7599301 A T 0.331962 -2.4336e-06
11:7599370 C T 0.800121 7.3796e-06
11:7602268 C T 0.095232 -7.8841e-06
11:7603479 C A 0.357913 9.1241e-06
11:7610047 G A 0.041046 5.5904e-06
11:7610975 A G 1.119823 -1.5274e-05
11:7611536 C T 0.291664 1.1576e-05
11:7611957 G A 0.039414 4.7604e-07
11:7613349 G A 0.690609 -2.8512e-06
11:7613461 A G 0.698810 2.0553e-06
11:7614283 A G 0.470104 -1.1434e-05
11:7615059 A G 0.076278 -1.4628e-05
11:7617272 C T 1.396297 1.6180e-06
11:7617899 T G 0.399758 -1.8403e-05
11:7622072 T C 0.041253 -1.1526e-05
11:7624630 G C 0.395971 1.3916e-05
11:7634787 T C 0.030143 1.4952e-07
11:7635276 A G 0.204578 -3.7981e-05
11:7637074 A G 0.396888 4.8562e-06
11:7641520 A G 0.956254 1.0265e-06
11:7642431 C T 0.192814 -1.0862e-06
11:7650311 C T 0.150881 1.1957e-05
11:7652385 A T 0.945144 -6.0168e-06
11:7653243 C T 0.274189 -6.2516e-06
11:7653899 A G 0.047139 1.0105e-05
11:7660552 C T 0.030078 6.7291e-06
11:7670249 G A 1.546841 8.0768e-06
11:7671816 C T 0.981090 4.3181e-06
11:7673261 T G 0.928237 -4.9990e-06
11:7674238 G C 0.029181 -5.6171e-07
11:7675579 C A 1.289423 2.9604e-06
11:7677468 G C 0.085876 -1.1998e-05
11:7685678 G T 0.098231 -1.2240e-05
11:7686674 C T 1.538698 1.5340e-05
11:7687715 C T 1.544825 1.2620e-05
11:7689029 C A 0.098887 -1.7878e-05
11:7691019 A G 0.149307 3.2368e-06
11:7691915 C T 0.063740 -2.2046e-05
11:7694002 A G 0.064671 1.0534e-06
11:7696591 C G 0.042535 1.4197e-05
11:7701244 A G 0.479334 -1.0840e-05
11:7706492 T C 0.155691 -1.0910e-05
11:7708281 G A 0.331612 9.1699e-06
11:7708799 C T 0.485889 -5.2117e-06
11:7709553 C T 1.499866 -6.2514e-06
11:7709841 A C 0.113214 2.4810e-05
11:7712332 A G 0.079865 -1.9446e-05
11:7712471 T C 1.279394 -2.3646e-05
11:7712523 A G 0.266237 1.5978e-05
11:7712561 A T 0.268725 2.0967e-05
11:7713338 G A 0.054530 6.5049e-06
11:7714182 T G 0.163140 3.3542e-05
11:7714879 C T 0.866465 7.8390e-06
11:7715027 C G 0.464535 7.7865e-05
11:7715174 C T 0.569933 -1.2276e-06
11:7715416 A G 0.049342 -2.4524e-05
11:7715441 T C 0.044004 -1.2285e-05
11:7717233 A G 0.083228 1.0999e-05
11:7721210 C T 1.462077 -4.3860e-07
11:7721870 A G 1.910901 -1.8667e-05
11:7721974 T C 0.045568 3.4909e-05
11:7723378 G A 0.029473 -1.0577e-05
11:7724989 A G 0.025781 -5.4959e-06
11:7727042 G T 0.088926 1.7362e-05
11:7727872 C T 0.696977 -9.5299e-06
11:7727886 T C 0.735824 1.3813e-05
11:7743478 C T 0.021613 -2.2526e-06
11:7747954 T C 1.382113 -3.9568e-06
11:7749695 T C 0.046190 3.3403e-05
11:7750166 A T 0.092897 1.4245e-05
11:7750446 T C 0.027270 -3.3346e-05
11:7750622 C T 0.432372 -1.3372e-05
11:7751197 G A 0.050396 4.3847e-05
11:7762401 T C 0.088219 1.5556e-05
11:7764310 G A 0.060075 1.2817e-05
11:7770493 A G 0.625591 -2.9109e-05
11:7770988 G T 0.090146 1.4323e-05
11:7780588 C T 0.065719 1.6046e-05
11:7782923 A C 1.425563 -1.9783e-05
11:7784767 C T 1.595404 -1.6903e-06
11:7785710 A C 0.043593 7.6256e-06
11:7794724 C T 0.113585 1.8768e-05
11:7797856 A G 0.051385 2.0251e-05
11:7800071 C T 0.046153 -2.8540e-06
11:7808255 A G 0.039496 1.1649e-05
11:7817852 G C 0.594350 9.0144e-06
11:7847129 A G 0.029514 -1.1142e-05
11:7849162 A C 1.298749 -1.1995e-05
11:7850345 C T 1.838682 -9.5581e-06
11:7860936 T C 0.062383 -1.9990e-05
11:7862788 A G 0.093645 -9.0172e-06
11:7870760 A G 0.538773 2.6652e-06
11:7876081 G A 0.051535 1.4019e-05
11:7876261 C T 0.723067 2.6269e-06
11:7880845 T C 0.074558 -1.8280e-05
11:7880947 G C 0.123975 2.8547e-06
11:7882544 G A 0.418957 2.7320e-06
11:7890697 T C 1.326267 1.7089e-05
11:7894680 G A 0.127463 -5.2794e-06
11:7895596 G A 0.051592 -5.9787e-06
11:7899800 C T 0.025553 1.1824e-05
11:7900218 G A 0.061153 -1.0850e-06
11:7900940 C A 1.503578 -7.1072e-06
11:7904766 C T 0.835649 1.2383e-06
11:7909574 T C 0.955942 5.1625e-06
11:7910740 G A 0.407122 -1.1363e-05
11:7913972 G A 0.157691 2.7216e-05
11:7914606 C T 0.407989 2.1074e-05
11:7915334 A G 0.035317 6.2554e-06
11:7917254 A C 1.798680 8.0962e-07
11:7918294 A G 0.109277 -1.2580e-05
11:7924124 G T 0.399568 4.7189e-05
11:7926432 C T 1.583984 -2.4502e-05
11:7929499 C T 0.984391 -8.7771e-06
11:7933501 T C 0.073273 7.4247e-06
11:7933703 T C 1.573322 6.6552e-05
11:7949350 G A 1.575328 2.3870e-05
11:7949707 G A 0.091564 -1.2416e-06
11:7950797 G A 0.785281 -3.5957e-05
11:7953053 C A 0.793002 8.8179e-05
11:7953714 C G 1.870803 -9.7821e-06
11:7965164 C T 1.810650 3.2004e-07
11:7970050 T C 0.798833 -9.8605e-06
11:7972203 T C 0.336780 -1.8383e-05
11:7981261 T C 0.058484 -1.0479e-05
11:7988181 C T 0.739013 1.6338e-05
11:7993666 A G 0.153376 2.5693e-05
11:7998089 C A 0.061034 1.1723e-06
11:8005470 A G 0.228941 -1.6678e-05
11:8005512 A G 1.937821 7.7932e-06
11:8007593 A G 0.266774 -1.9287e-05
11:8008934 T C 0.102658 2.3474e-05
11:8010242 G C 0.228808 -1.7580e-05
11:8010307 G T 1.529543 4.7260e-05
11:8014138 G A 0.242900 -3.6457e-05
11:8014695 T C 0.048947 -6.7089e-06
11:8014777 T G 0.163997 8.4369e-06
11:8016730 C T 0.282178 -4.3439e-05
11:8018591 T G 0.373066 2.4765e-05
11:8020240 G A 0.072974 -6.0342e-06
11:8021226 A G 0.061663 2.2205e-05
11:8022014 T C 0.934856 -2.4325e-05
11:8025954 G T 0.042219 -1.2883e-05
11:8026414 G A 0.110389 -4.5417e-05
11:8031000 T G 0.245773 9.2678e-06
11:8037030 C G 0.042518 -2.9557e-06
11:8037434 A G 0.253467 4.1624e-06
11:8037864 G A 1.058307 2.3079e-05
11:8042462 C T 0.954381 1.0798e-05
11:8053159 A G 0.539072 5.3725e-06
11:8054221 T C 0.021140 3.5848e-06
11:8054604 T C 0.024978 -5.2078e-06
11:8055024 G C 0.044629 9.1678e-06
11:8055371 T C 0.114091 1.2267e-05
11:8056748 C A 1.606501 1.2602e-05
11:8060654 G A 0.650128 4.1172e-05
11:8063167 C T 0.306236 -1.0622e-05
11:8076335 C T 0.028225 1.4261e-05
11:8076813 C T 0.024472 8.7646e-06
11:8077380 G A 1.119256 -1.7367e-05
11:8078798 A C 1.544298 -2.3362e-05
11:8080633 A G 0.025873 -1.0927e-05
11:8088600 G C 0.209990 -5.0598e-06
11:8090415 A G 0.819432 -1.7532e-06
11:8094289 G A 0.081630 3.9856e-06
11:8094502 A G 1.245981 9.2475e-06
11:8094709 T C 0.053377 1.8296e-05
11:8096793 G C 0.227887 -2.8535e-06
11:8096953 G A 1.738258 -3.8923e-06
11:8097434 T C 1.198210 -8.4084e-06
11:8098688 G C 1.002897 -4.2949e-06
11:8099189 T C 1.281414 1.7737e-05
11:8101173 T C 1.066943 -8.3358e-06
11:8105145 G T 1.757195 -1.1885e-05
11:8105731 C T 0.057583 1.1647e-05
11:8108721 C T 0.085118 -1.9085e-05
11:8112095 G T 0.193406 3.4277e-05
11:8112140 T C 0.105561 3.0809e-05
11:8113974 A G 1.306317 1.4932e-05
11:8115233 T C 0.151146 -2.1473e-05
11:8115435 A G 0.088565 -3.2262e-06
11:8115762 G C 1.877940 1.6330e-05
11:8118103 G A 1.462937 2.3020e-05
11:8119298 G A 0.076574 -3.0253e-05
11:8121035 A G 0.093536 1.0451e-05
11:8121218 C A 1.185838 7.9132e-06
11:8122059 A G 0.020130 1.6202e-05
11:8122091 T C 0.073508 -1.9008e-05
11:8122228 G A 0.199828 7.7337e-06
11:8122932 A C 0.125681 6.3931e-06
11:8124754 T C 0.057212 -1.3315e-05
11:8126155 T C 0.059157 1.6633e-06
11:8126492 C T 0.270493 -2.5521e-05
11:8129194 C T 0.051225 1.6924e-05
11:8129296 A C 1.297875 1.2040e-05
11:8131596 C A 0.070302 -8.0959e-06
11:8132301 T C 0.121975 5.0016e-06
11:8136531 A G 0.121836 1.6778e-05
11:8149883 A G 0.058508 -1.2601e-05
11:8150185 C T 0.061907 -3.7312e-06
11:8154319 G A 0.065851 1.5850e-05
11:8159884 G C 0.027715 -9.5671e-06
11:8162093 A G 0.723588 -1.2687e-05
11:8171902 G A 0.219588 1.1871e-05
11:8172150 A C 0.770825 -1.3087e-06
11:8173874 T C 0.053166 1.5668e-05
11:8174763 T C 0.192488 -1.7679e-06
11:8198422 A C 1.300857 1.1371e-05
11:8200316 A G 0.022721 -6.3559e-06
11:8205151 T A 0.024520 -5.7424e-06
11:8212551 T C 0.079549 -4.0725e-06
11:8212769 A G 0.596744 -8.2209e-06
11:8217166 A G 0.246161 -2.3873e-05
11:8219263 G A 0.405395 -9.8982e-06
11:8219858 C T 0.229570 -1.2132e-05
11:8222286 G A 1.181996 1.9037e-05
11:8225805 A G 1.565802 -1.4595e-05
11:8227998 T C 0.043997 1.9039e-05
11:8230352 G A 0.158190 2.9121e-07
11:8230577 C T 0.327434 -1.0323e-05
11:8231720 T C 0.029789 8.1424e-06
11:8233496 T C 0.064620 1.7238e-05
11:8234169 A G 0.421568 -1.4367e-05
11:8238428 C A 1.112113 2.6573e-05
11:8243002 A G 0.205013 -4.0128e-06
11:8243170 T C 0.171606 -2.2983e-05
11:8243798 G A 0.921434 8.5079e-06
11:8245329 A C 0.025172 -1.0616e-05
11:8246181 G A 0.340900 1.1353e-05
11:8246554 G T 0.093713 1.8072e-05
11:8247386 T C 0.109039 6.6661e-06
11:8250433 A G 0.094872 1.4570e-05
11:8251921 C G 0.974192 -2.3415e-06
11:8254503 T G 0.537090 5.9443e-06
11:8254838 T C 0.110011 3.5725e-05
11:8259615 T C 0.092380 -7.1914e-06
11:8259941 T G 0.035698 8.4285e-06
11:8260305 A G 0.234411 1.3593e-05
11:8263928 G A 0.031187 -3.3363e-06
11:8264900 G A 1.308697 -8.5539e-06
11:8265604 C T 0.230134 -1.8313e-05
11:8266994 A C 0.025189 3.0097e-06
11:8274248 A G 0.527258 5.3086e-06
11:8274457 A G 0.116536 -9.9617e-06
11:8275126 T C 0.051786 3.0003e-05
11:8275294 T C 0.941877 1.1301e-05
11:8280981 A G 0.172113 -1.1741e-05
11:8282704 G T 0.102124 -4.1013e-06
11:8284995 C T 1.954531 -1.0168e-05
11:8285882 C A 0.454505 9.7125e-06
11:8286043 A C 0.105870 -1.4603e-05
11:8288724 G A 0.387923 -5.9581e-06
11:8291906 C T 0.383313 -8.6400e-06
11:8292219 A C 0.045636 1.9763e-05
11:8299883 T C 1.027392 2.0687e-05
11:8300232 C T 0.053676 -6.1522e-06
11:8300660 C T 0.058409 2.3669e-05
11:8301409 T G 0.047346 2.6476e-05
11:8302023 T C 0.832634 9.3807e-07
11:8302755 G A 1.435490 -3.2144e-06
11:8310702 T C 0.932548 1.2661e-05
11:8311089 A G 0.025954 -6.0496e-06
11:8316228 A G 0.058555 3.0873e-05
11:8316913 T C 0.029942 5.8346e-06
11:8318158 A G 0.091010 9.0407e-06
11:8321722 C T 0.764290 -1.3500e-05
11:8322127 T C 0.088433 -5.9451e-06
11:8322489 T G 0.183747 -3.1389e-06
11:8327356 C T 0.033322 -3.3965e-06
11:8329618 C T 0.598984 1.3831e-05
11:8332042 A G 0.022143 1.7085e-05
11:8332350 T C 0.490197 6.3083e-05
11:8333255 C T 1.381899 1.2412e-05
11:8333826 G A 1.374361 1.5643e-05
11:8334784 A G 0.240792 9.0712e-07
11:8335439 T C 1.443949 3.1643e-05
11:8336461 T C 0.432570 -3.6022e-05
11:8338131 A G 0.055162 1.0703e-05
11:8339628 A G 0.707955 2.3276e-05
11:8339853 A G 1.119776 -2.1168e-05
11:8340311 G A 0.064420 1.5536e-05
11:8341087 A G 0.440393 -4.4826e-05
11:8341669 T C 1.611679 -1.1983e-05
11:8343327 C A 0.157031 1.0460e-05
11:8343361 C T 0.500121 -4.7741e-05
11:8344098 A G 0.048940 -3.6089e-05
11:8344437 C T 0.044952 8.9977e-06
11:8344709 T C 0.670204 1.0828e-05
11:8351657 C T 1.742440 3.1022e-05
11:8351765 A C 0.356424 3.4236e-07
11:8352444 T C 0.172221 -4.2972e-06
11:8363297 C T 1.097096 2.8526e-05
11:8364991 T C 1.587088 1.8188e-05
11:8366256 A G 0.476645 -1.8823e-06
11:8371880 C G 0.038262 8.9682e-06
11:8375267 C T 0.132168 -2.7393e-05
11:8375907 A G 0.151360 -3.9668e-06
11:8380719 C T 1.242095 -4.8819e-06
11:8380775 T C 0.028035 -1.9353e-06
11:8384816 T C 0.528006 -5.2711e-06
11:8387623 A G 0.032400 -3.4790e-05
11:8388766 A G 0.147083 3.7685e-06
11:8389200 A C 0.563646 1.1355e-05
11:8392474 A G 1.045870 -1.2299e-05
11:8396847 T C 0.043412 -1.9576e-05
11:8397460 C T 0.030663 -1.2225e-05
11:8397824 T C 1.936335 9.2732e-06
11:8403321 T C 0.026189 6.1412e-06
11:8404535 A C 0.446230 -3.0379e-05
11:8406648 G T 0.051521 6.2182e-06
11:8406702 C T 0.360531 1.4742e-05
11:8409110 C T 0.109886 9.3041e-06
11:8414229 T G 0.025988 -1.9774e-05
11:8416028 T C 0.227513 7.8816e-06
11:8416101 C T 0.322990 4.2740e-05
11:8416903 A G 0.189421 3.5250e-05
11:8424993 C T 0.029391 -9.6322e-06
11:8425504 T C 0.021589 7.6922e-06
11:8427304 T C 1.005096 4.1898e-06
11:8429992 C T 0.086913 -1.3622e-05
11:8435078 C A 0.459707 -3.7275e-05
11:8449677 C T 0.103735 4.1532e-05
11:8480809 C T 0.064688 -1.4932e-05
11:8481479 A G 0.168580 -1.2788e-05
11:8484089 T C 0.945372 2.4290e-05
11:8494482 G A 0.023574 4.7904e-05
11:8500380 G A 0.411766 -8.2590e-06
11:8511435 A G 0.097034 1.2966e-05
11:8529277 A G 0.276076 7.1949e-05
11:8535573 C G 0.262956 -2.7387e-06
11:8549553 A G 0.050198 -4.8588e-06
11:8567402 C A 0.035280 3.4560e-05
11:8572643 T C 0.028273 7.8090e-06
11:8573885 G A 0.130353 1.4769e-05
11:8584507 A G 0.034277 8.1100e-06
11:8595489 C T 0.753186 2.2585e-05
11:8604593 C T 1.051439 -2.4519e-05
11:8615886 T C 0.144696 -4.3906e-06
11:8620053 C A 0.074354 -1.6317e-05
11:8639200 C T 1.294693 -5.1441e-06
11:8641037 C T 0.023003 1.2048e-05
11:8646763 C G 0.497744 -1.3651e-05
11:8647312 T C 0.051956 -3.1064e-05
11:8651131 T C 0.042212 -3.7265e-05
11:8653359 C T 1.810480 -3.4613e-05
11:8654528 C T 1.454509 -2.8534e-06
11:8655569 C T 0.027066 8.5957e-06
11:8659404 C G 0.356971 -2.0391e-05
11:8661751 T C 0.082497 -3.3193e-05
11:8664019 G A 0.170844 -1.4374e-05
11:8666411 A G 0.078216 -9.6026e-06
11:8668082 T C 0.141273 7.6323e-06
11:8673716 G A 0.082871 5.5277e-06
11:8677892 C T 0.042219 6.9042e-06
11:8695520 T C 0.033345 1.1719e-05
11:8699294 C T 0.087603 -1.1468e-06
11:8700284 G T 0.230658 3.3312e-05
11:8700326 C T 0.116226 6.5478e-06
11:8701836 T C 0.844394 1.2678e-05
11:8704641 T C 0.058351 -1.8693e-05
11:8704711 C A 0.279863 -5.5224e-06
11:8705528 G C 0.197642 -7.7746e-06
11:8708160 C A 0.055278 -9.5358e-06
11:8708527 T C 0.315544 -1.2019e-05
11:8710244 T G 1.352443 -9.1645e-07
11:8710511 T C 0.841038 1.4909e-05
11:8712173 A C 0.041770 1.1296e-05
11:8719262 A G 0.081786 -2.8209e-05
11:8723431 G C 0.076146 -6.6743e-06
11:8727959 T C 0.036769 3.7976e-05
11:8729851 G T 0.024027 3.9894e-05
11:8730167 C T 0.055026 -1.2521e-05
11:8731752 C G 0.047006 -4.8997e-06
11:8735662 A G 1.160424 1.1489e-05
11:8736695 C T 0.969463 1.1322e-05
11:8737724 T C 0.112510 -1.8634e-05
11:8737750 G A 0.115842 -7.0652e-06
11:8739821 G A 0.065113 8.4448e-06
11:8745203 G A 0.056869 2.8164e-05
11:8745413 T C 0.044106 6.1852e-06
11:8747977 A G 0.055339 1.7866e-05
11:8751640 C G 0.610999 1.2729e-05
11:8751889 G C 0.944202 8.3967e-06
11:8757577 A G 0.028256 1.9919e-05
11:8758026 C A 0.028606 -5.6849e-06
11:8760078 C T 0.037214 -2.4651e-05
11:8762162 G T 0.208365 -1.2418e-05
11:8763228 T C 0.034828 2.7019e-05
11:8777654 T C 0.044929 -4.5329e-06
11:8782754 A C 0.102957 -1.2601e-06
11:8795126 A G 0.022973 7.0645e-06
11:8808587 G A 1.348159 -1.6046e-06
11:8812517 C T 0.045238 -9.0169e-06
11:8819939 C T 0.062162 -9.2789e-06
11:8822601 A G 0.400251 -1.0759e-05
11:8826779 G A 0.470610 -1.4192e-05
11:8828017 C T 0.539154 1.2470e-05
11:8829168 G A 1.499033 6.4991e-06
11:8834224 C T 0.022663 -1.6184e-05
11:8839229 C G 0.912308 3.1354e-06
11:8839379 A G 0.565938 9.7686e-06
11:8852014 G A 0.179225 -2.4194e-05
11:8854947 G T 0.027698 9.1771e-06
11:8857329 T C 0.071797 3.1055e-05
11:8874075 C T 0.501137 -8.5485e-06
11:8875294 A G 0.068129 -5.9549e-05
11:8876852 T C 0.996189 -2.7299e-05
11:8877495 C T 0.030092 1.7400e-05
11:8878635 C G 0.072746 3.1098e-05
11:8903943 G A 0.252226 -3.3442e-05
11:8906862 G T 0.742440 -4.5180e-05
11:8933064 A G 0.498438 -1.0299e-05
11:8936464 C T 0.074262 2.9994e-05
11:8947586 G C 0.326934 -2.2305e-05
11:8954004 T C 0.060646 -1.3629e-05
11:8957124 A G 0.035409 -1.3473e-05
11:8965698 C T 0.686853 -1.9806e-05
11:8970780 T G 0.025618 2.6214e-06
11:8988946 A G 0.022303 -6.4297e-06
11:8998158 A C 0.637810 -1.0270e-05
11:9008674 G A 0.366083 -2.8323e-05
11:9019246 T C 0.040648 -4.9948e-07
11:9023421 A G 0.911421 2.1366e-05
11:9024044 A G 0.042103 2.4866e-05
11:9026949 C T 0.155114 -1.0548e-05
11:9038921 T C 0.077193 -8.0612e-06
11:9043825 T G 0.115679 3.2623e-05
11:9045960 A T 0.217014 -4.8741e-05
11:9046805 T C 0.069329 3.8501e-06
11:9051475 C G 0.156582 1.0908e-06
11:9052854 T C 0.055876 8.7376e-06
11:9054934 T C 0.205183 -4.0499e-05
11:9066476 T C 1.523056 1.3814e-05
11:9067267 C T 0.082041 -1.5571e-05
11:9068979 G A 0.073174 3.8276e-05
11:9069046 A G 0.266594 -4.3433e-05
11:9073835 A G 0.051902 -3.6444e-06
11:9075058 A G 0.025332 5.9439e-06
11:9078676 T C 0.391687 -1.8874e-05
11:9080554 T C 0.114282 5.0748e-06
11:9081299 C T 0.071882 4.8059e-05
11:9082068 A G 0.028446 -2.6539e-05
11:9084461 A G 0.418675 -1.1381e-05
11:9084515 T C 0.109954 7.4386e-06
11:9086219 A G 0.071474 7.4270e-06
11:9087533 G A 0.476383 3.5675e-05
11:9088645 A G 1.390106 1.0629e-05
11:9089120 A G 1.617054 -1.9858e-05
11:9089554 A C 0.425049 -5.8528e-05
11:9092711 G T 0.060466 -1.8571e-05
11:9094508 A G 1.826704 1.7058e-05
11:9094566 T C 1.797371 5.8544e-06
11:9099303 A C 0.070302 1.0692e-05
11:9099847 A G 0.026842 3.0175e-05
11:9100087 C T 0.035596 -2.5935e-06
11:9107703 T C 0.039921 1.5604e-05
11:9109287 A G 0.332135 1.1993e-05
11:9109465 A T 0.255820 -4.3659e-05
11:9113474 C T 0.937052 2.9286e-05
11:9115640 C T 0.070608 3.1027e-06
11:9115771 G A 0.196340 2.4137e-05
11:9117898 A G 0.417791 1.6342e-05
11:9122383 A C 0.175699 6.0786e-06
11:9125228 A C 0.504863 -3.3060e-05
11:9126317 C T 0.853570 3.4510e-05
11:9126448 A T 0.038663 2.7852e-06
11:9130147 G A 0.757501 -2.1652e-05
11:9140185 G A 0.845247 5.8272e-05
11:9145807 A C 1.235094 3.8269e-05
11:9145922 A G 0.058559 -2.1931e-05
11:9146808 T C 0.041944 -1.2739e-05
11:9159508 T C 0.871517 3.6905e-05
11:9159739 G A 0.183318 2.5977e-05
11:9163948 T C 0.841085 2.6375e-05
11:9169023 T G 0.039387 1.1431e-06
11:9175535 T G 0.040434 1.5418e-05
11:9177083 C T 0.438526 1.7406e-05
11:9217005 C T 0.217089 -7.0066e-06
11:9217846 T C 0.157235 -1.8738e-05
11:9221693 G A 1.136720 2.3403e-05
11:9222373 T C 0.037286 3.5703e-08
11:9225486 G C 0.545869 -1.0947e-05
11:9232590 C T 0.525749 -2.5492e-05
11:9235473 G A 0.078583 5.1638e-05
11:9257415 A G 0.077785 -1.0541e-05
11:9262333 T C 0.218282 -2.9750e-05
11:9262696 C T 0.028582 -4.2356e-06
11:9263677 C G 0.212795 1.7341e-05
11:9274919 A G 0.410335 5.4419e-06
11:9295884 C T 0.921066 -1.0952e-05
11:9323353 C T 0.148705 -1.8783e-06
11:9333089 G C 0.949088 -1.4156e-05
11:9336505 G A 0.036358 1.6400e-05
11:9343753 A G 0.041964 -6.5530e-06
11:9350614 A G 1.826483 -2.8324e-05
11:9351664 G T 0.194653 2.7135e-05
11:9352951 A G 0.367871 -7.5529e-07
11:9363348 G T 1.544869 -9.3278e-05
11:9365563 C G 1.361898 -8.5695e-06
11:9365758 A G 0.193725 6.5724e-05
11:9366309 G A 1.603394 -9.0279e-05
11:9366346 T G 1.806944 -1.4367e-05
11:9372626 C T 0.735504 9.0188e-06
11:9373959 T C 0.350977 -8.1607e-06
11:9389032 T C 1.300181 1.0327e-05
11:9389140 G A 0.292541 4.0674e-05
11:9395220 A C 0.030921 1.4731e-05
11:9401325 T C 1.593313 -7.7568e-06
11:9404876 G C 0.025424 -9.0186e-06
11:9416086 A G 0.045789 -4.2064e-06
11:9440298 G C 0.057494 -4.8117e-06
11:9450017 C T 0.156460 8.9895e-06
11:9461491 C A 0.030830 -1.6017e-05
11:9462003 A G 0.027573 1.1687e-06
11:9485567 T C 0.052051 -1.5034e-05
11:9491474 G A 0.878623 -1.5381e-05
11:9491894 G T 0.160098 -7.3932e-06
11:9492137 G A 0.231161 -2.9981e-05
11:9502592 G T 0.319971 4.8525e-05
11:9518551 A C 0.161237 1.8536e-06
11:9518763 G A 0.163120 -4.0062e-06
11:9520287 C A 0.059850 1.1979e-05
11:9533701 G A 0.879017 -1.3654e-05
11:9536395 A G 0.042022 3.2703e-06
11:9537904 C G 1.958291 2.4024e-05
11:9546581 C T 0.382606 2.0778e-05
11:9551310 A G 0.043290 1.9613e-05
11:9555086 C A 0.791774 -1.4783e-05
11:9555740 T C 0.252076 -2.5159e-05
11:9558148 G A 0.040220 1.4241e-05
11:9561625 C T 0.196493 -3.8557e-06
11:9561821 C T 0.084819 -1.4552e-05
11:9569981 C T 0.524749 1.6104e-05
11:9570229 A G 0.023020 -3.5595e-06
11:9573518 C T 0.285949 1.9393e-05
11:9573792 T G 0.212560 3.6581e-06
11:9585259 A G 1.807590 -3.6043e-06
11:9590024 A G 1.024815 -1.9513e-05
11:9602840 G T 0.326359 -8.6351e-05
11:9613447 G A 0.545478 1.1207e-05
11:9615459 T G 0.273448 9.5300e-06
11:9633962 A G 0.024135 -4.3206e-06
11:9634716 T G 0.076258 -1.2235e-05
11:9636854 G A 0.573009 2.5496e-05
11:9638010 A C 0.051997 2.2287e-06
11:9641847 G C 0.556595 2.5873e-05
11:9658548 T A 0.119514 4.6396e-06
11:9660750 A G 0.037225 -6.3104e-06
11:9661603 A G 0.471144 3.1379e-05
11:9663767 C T 0.963415 -9.9166e-06
11:9669728 G A 0.585252 -2.1595e-05
11:9670404 C G 0.823128 -9.6782e-06
11:9673168 G A 0.141307 1.1399e-05
11:9681095 T C 0.066167 -3.4968e-06
11:9691765 T G 1.281723 2.0947e-05
11:9697344 C T 1.353704 1.8013e-05
11:9722176 G A 0.053772 -1.0222e-06
11:9734173 A G 0.538760 -2.3691e-05
11:9738221 T C 0.692221 4.1464e-06
11:9750579 C T 0.073698 -1.0909e-05
11:9750658 T C 0.990892 -3.6564e-05
11:9759713 G T 1.132885 2.3433e-05
11:9767648 C A 0.144690 -1.3651e-06
11:9769562 G C 1.289389 1.8034e-05
11:9775520 G A 0.050953 -7.0277e-06
11:9778416 A G 0.036242 -2.3501e-05
11:9781686 C A 0.023343 4.0898e-05
11:9784245 T C 0.062445 -5.4505e-07
11:9786017 A G 1.796874 2.0973e-05
11:9787460 G A 0.066365 -1.6177e-05
11:9791440 G C 0.093216 -2.8314e-05
11:9800450 T C 0.776771 8.4681e-06
11:9803394 C T 0.060194 -1.5255e-05
11:9805846 A G 0.044993 1.4866e-05
11:9808236 G A 0.078036 1.4001e-05
11:9818132 A G 0.491006 9.9022e-06
11:9825447 T C 1.740182 1.0393e-05
11:9838591 A G 0.062237 -1.0238e-06
11:9845634 G T 0.412398 -1.2467e-05
11:9853074 A G 0.031132 2.4438e-05
11:9853777 C G 0.228754 7.2585e-06
11:9854857 T C 1.367902 1.7700e-05
11:9858293 C T 0.090442 -3.0770e-05
11:9861208 C G 0.046319 -9.8800e-06
11:9863971 G T 0.068663 2.2007e-05
11:9870622 T C 0.499210 7.3006e-07
11:9871369 A G 0.027974 -2.0273e-05
11:9873283 T C 1.127405 -6.0074e-06
11:9876766 C T 1.744588 3.7973e-06
11:9879569 A G 0.034066 3.3773e-05
11:9879838 T C 0.240826 4.4323e-05
11:9883493 C G 0.061363 9.2568e-06
11:9883916 C T 0.022354 4.5855e-06
11:9885732 T C 0.028508 9.9605e-06
11:9894090 T C 0.409787 -2.3482e-05
11:9895029 A G 0.056763 -2.5843e-05
11:9897706 G A 0.087766 -2.0172e-05
11:9914904 C T 0.359300 -2.6917e-06
11:9928979 T C 1.213658 2.8091e-06
11:9930813 G A 1.499526 -5.2290e-06
11:9933451 T C 0.041916 2.4935e-05
11:9935026 C T 0.129615 5.2887e-05
11:9938068 C T 0.435347 1.1564e-05
11:9939818 G A 0.597549 4.9509e-06
11:9951257 A G 1.555279 -2.6612e-06
11:9972479 C T 1.133943 -1.0815e-05
11:9973511 C T 0.271401 -4.5089e-06
11:9991353 G A 0.149225 -7.6429e-06
11:9996895 C T 0.162005 5.7572e-06
11:9997974 T C 0.044500 1.2892e-05
11:9998709 C T 0.388022 5.6647e-07
11:10002670 C T 0.050362 -4.7829e-06
11:10002761 G A 0.096902 -1.5943e-05
11:10019879 A G 0.126888 -1.5590e-05
11:10027358 T C 0.083571 -2.8336e-05
11:10027433 C T 1.162780 -1.2473e-05
11:10027536 C T 0.064471 -9.6603e-07
11:10033460 G C 0.039492 5.1837e-06
11:10035982 T C 0.044140 3.2992e-06
11:10042385 T C 0.066725 5.2113e-06
11:10046022 G A 0.247415 -1.5597e-05
11:10071404 C T 0.041308 -5.3050e-08
11:10074294 C A 0.079121 -3.2496e-06
11:10078491 A C 0.031204 2.8330e-05
11:10086370 G A 0.041019 1.6042e-05
11:10096736 G A 1.008649 -6.2647e-06
11:10107344 T C 0.124933 1.4392e-06
11:10112972 G C 0.039713 -5.8432e-06
11:10117179 C T 0.618445 4.8403e-07
11:10117435 A G 0.167193 -2.0167e-06
11:10118383 T C 0.054268 -3.2624e-05
11:10119764 A G 0.359344 6.8122e-06
11:10147968 C T 0.438920 2.0736e-06
11:10163242 T C 0.117977 1.4194e-06
11:10164456 C A 0.093257 7.3733e-07
11:10169895 A G 0.074820 -8.9223e-08
11:10174418 G A 0.028467 -5.4556e-06
11:10207389 T C 0.119534 3.6803e-06
11:10208793 G A 0.268107 3.4076e-06
11:10209920 A G 0.041726 1.7340e-05
11:10222471 T C 0.070359 4.7469e-06
11:10226754 G A 0.034185 3.4936e-05
11:10229851 A G 0.896353 7.9938e-06
11:10233156 C T 0.116808 2.9634e-06
11:10236665 C G 0.044878 2.5949e-06
11:10246093 G C 0.037667 -6.2399e-06
11:10257316 C T 0.633717 -6.6666e-06
11:10259378 A G 0.987040 -1.2597e-05
11:10267755 T C 0.074140 3.5804e-05
11:10268593 T C 0.366467 -6.7412e-06
11:10325325 A C 0.984296 -6.1396e-06
11:10329244 C T 0.067310 2.7414e-06
11:10330248 G A 0.054146 -3.6931e-05
11:10350538 A G 0.233088 7.9806e-06
11:10355588 T C 0.132104 -1.7928e-05
11:10357572 T C 0.947735 -3.1643e-05
11:10368960 C T 0.055023 5.7044e-06
11:10369246 A C 0.056148 -4.1200e-06
11:10370119 T C 0.095579 9.2416e-06
11:10370420 C A 1.027885 -9.7229e-06
11:10371614 A G 0.086791 2.4443e-05
11:10372354 A G 0.059011 -1.3225e-05
11:10372959 T C 0.948211 -1.1880e-05
11:10374712 C T 0.534075 1.9462e-05
11:10377144 G A 0.104222 -2.0557e-05
11:10378219 G A 0.127918 5.9595e-06
11:10378840 G A 1.404446 1.6464e-05
11:10379453 C T 0.030894 -7.4164e-06
11:10388782 G A 0.356220 -4.6631e-05
11:10389109 G T 0.022605 -1.8837e-05
11:10391561 T C 0.030360 -1.6027e-06
11:10395235 C T 0.128891 -5.5469e-05
11:10395597 G A 0.047060 -3.7565e-05
11:10396840 G A 0.135245 -2.0388e-05
11:10397895 A G 0.022490 2.4592e-05
11:10400414 T C 1.001591 -1.9458e-05
11:10400947 T C 0.045938 -2.7804e-05
11:10404398 T C 0.107978 -6.0095e-06
11:10409382 C G 0.226812 -4.6437e-06
11:10414796 G A 0.030629 -1.4511e-05
11:10414834 T A 0.034410 1.1145e-05
11:10417080 C T 1.604624 3.5742e-05
11:10419014 G A 0.051854 2.1848e-05
11:10422212 G A 0.032937 -1.2852e-05
11:10424636 A G 1.897441 9.1361e-06
11:10427357 C T 0.317979 -1.5412e-05
11:10432335 A G 0.408189 -3.8849e-06
11:10433350 A C 0.279071 2.2339e-05
11:10433907 C T 0.471484 2.0442e-05
11:10433953 G T 0.181357 -9.8726e-07
11:10437082 C T 0.065481 9.5775e-06
11:10438451 T C 0.030972 -9.3818e-06
11:10454314 T C 0.245049 -2.7314e-06
11:10454369 G A 0.170817 -2.0899e-05
11:10455509 T G 0.096297 1.1867e-06
11:10471356 T C 0.081443 6.0960e-05
11:10473889 T C 0.919523 -1.9760e-05
11:10474167 T C 0.068173 -3.5944e-06
11:10475761 A G 1.191281 -3.8515e-06
11:10476115 C A 0.027338 2.2692e-05
11:10476698 T C 0.105857 3.9463e-06
11:10476898 C T 1.425318 -9.3579e-06
11:10486254 T C 0.486691 -8.4013e-06
11:10486898 A G 0.120925 -1.5353e-05
11:10503736 T C 0.173184 -1.6956e-05
11:10503756 A G 0.175835 8.4700e-06
11:10505942 A G 0.073970 -2.8128e-07
11:10508408 G C 1.589335 -2.1585e-06
11:10511142 T C 0.209113 -2.1224e-06
11:10512308 T C 0.175155 -1.1405e-05
11:10513317 C A 1.493426 -6.9237e-06
11:10515793 G A 0.232704 2.8829e-05
11:10518289 C T 1.686217 8.5202e-07
11:10518518 C T 0.071376 -2.5948e-06
11:10518585 G A 0.367715 -2.2312e-05
11:10518858 G A 0.047475 1.5571e-05
11:10518977 G A 1.023976 7.1976e-06
11:10519088 C G 0.730411 4.9633e-05
11:10519151 G A 0.159506 7.3189e-06
11:10521749 T C 0.053479 4.0200e-06
11:10521764 C T 0.817348 -7.7961e-06
11:10525791 C A 0.029728 1.2468e-05
11:10526060 T C 1.799094 -7.3252e-06
11:10528501 G A 0.466544 7.4307e-06
11:10534866 T C 1.065542 1.0693e-05
11:10538816 T C 0.140596 2.7548e-06
11:10539401 A G 0.024503 -4.7719e-06
11:10540372 G A 0.039897 -1.4535e-05
11:10549401 T C 0.226782 1.4194e-05
11:10550251 C T 0.237263 -2.8346e-06
11:10551106 C T 1.302826 1.0960e-05
11:10555586 G C 0.023816 1.1417e-06
11:10555589 G A 0.833830 1.0029e-06
11:10564929 T C 0.250723 3.6086e-06
11:10569664 A G 0.049875 1.5620e-05
11:10577397 G T 0.629338 -2.1415e-05
11:10580684 T C 0.035443 6.9113e-06
11:10583210 G T 0.026260 1.1100e-06
11:10588485 C T 0.033641 5.5628e-07
11:10601396 C T 0.024081 -3.9433e-07
11:10611665 T C 0.142153 -6.2195e-07
11:10611915 C A 0.030286 7.6107e-06
11:10614128 G A 0.174778 1.8680e-05
11:10616209 A G 1.140596 2.9506e-05
11:10616376 G A 0.056845 4.7859e-06
11:10621793 A G 0.078346 1.0817e-05
11:10629254 T C 0.064335 -4.5025e-05
11:10631200 T C 0.024696 2.5741e-05
11:10631247 T C 0.963299 2.4419e-05
11:10632484 G A 0.833613 2.7777e-05
11:10634090 T C 0.034240 1.4605e-05
11:10634502 C A 0.036633 1.0048e-06
11:10647702 A G 0.959291 1.8351e-05
11:10647977 C T 0.042525 3.5871e-06
11:10647995 A G 0.081028 -1.0691e-05
11:10649293 A G 0.032499 3.7052e-06
11:10650329 T C 1.122533 5.6863e-05
11:10650367 A G 0.136149 5.4407e-05
11:10650802 C T 0.064212 -4.8751e-06
11:10656687 C T 0.847399 -1.3371e-05
11:10658735 G A 1.289617 -8.5103e-06
11:10659203 G A 0.119698 2.5181e-05
11:10662131 T C 0.031149 2.2217e-05
11:10665235 T C 0.574550 -8.2189e-06
11:10668389 G A 0.032169 -4.9745e-06
11:10672895 C T 0.075670 -1.1156e-05
11:10673739 C T 1.378801 2.9269e-06
11:10682045 A G 0.159146 9.3152e-06
11:10684290 A G 0.404732 6.6955e-06
11:10697390 C T 0.814227 -1.1438e-05
11:10700646 C T 0.097371 2.5722e-05
11:10708267 G A 0.362679 -9.7587e-06
11:10709412 G T 0.050307 -9.3991e-06
11:10709910 G A 1.429680 -6.3049e-06
11:10711415 G T 1.006001 1.0203e-06
11:10713664 A G 0.028378 2.3516e-05
11:10715124 C T 1.433681 -7.1562e-06
11:10715721 A G 0.524395 -1.7590e-05
11:10716408 C T 0.047815 -4.4202e-06
11:10725139 A G 0.029364 -2.0665e-05
11:10728006 A G 0.141113 -1.8653e-05
11:10730679 C T 0.521397 2.8333e-05
11:10732137 C A 1.638538 -1.3917e-05
11:10734295 T C 0.032618 3.3123e-05
11:10740366 G C 1.001064 6.6315e-06
11:10745929 C T 0.067004 1.1468e-05
11:10752702 A G 0.304070 -1.9673e-05
11:10753730 A G 0.085631 1.3899e-05
11:10753952 A G 0.340281 -2.4560e-06
11:10756026 G T 0.171293 4.4546e-05
11:10757334 G A 0.943662 -4.8205e-06
11:10757425 C T 0.247429 -9.1339e-06
11:10757759 T C 0.153638 4.3207e-05
11:10757993 C T 0.329572 2.4490e-05
11:10763914 C T 1.081562 -9.3212e-06
11:10765419 A G 0.195503 -2.2835e-05
11:10771040 C G 0.211241 2.9804e-05
11:10771526 C G 0.831396 1.4182e-05
11:10774685 T C 0.385621 -2.7352e-05
11:10776938 C T 0.067140 -1.8255e-05
11:10782467 T C 0.178256 -4.9001e-05
11:10785143 C T 0.037585 -1.7305e-05
11:10786142 T C 1.152244 2.6890e-05
11:10791983 A G 0.250638 -4.8053e-05
11:10793511 C T 0.079892 2.1336e-05
11:10795125 T C 0.543254 6.7224e-06
11:10797903 A G 0.107513 -5.1056e-06
11:10799435 T C 1.275226 -2.2679e-06
11:10801535 G T 1.800838 3.7375e-05
11:10813169 G A 0.850632 -1.1499e-05
11:10814022 A C 0.055257 -1.4091e-05
11:10817602 G A 0.065997 -9.9483e-06
11:10818213 C T 0.109165 -2.1849e-06
11:10825093 T C 0.049090 -1.5053e-05
11:10825671 T C 0.043351 2.7599e-05
11:10829106 T C 0.095355 1.5319e-05
11:10830691 T C 0.039795 -4.7468e-06
11:10853208 T C 0.044952 4.2585e-05
11:10860511 C T 0.063135 1.8974e-06
11:10860648 T C 0.895741 -5.8960e-05
11:10860810 A G 0.229998 -1.1482e-05
11:10869189 G T 0.071328 2.1519e-06
11:10871733 A G 0.107411 -4.1924e-05
11:10873162 A G 0.049971 -1.0465e-06
11:10874540 A G 0.021936 5.7554e-06
11:10874594 G A 0.163198 -8.7533e-06
11:10875055 C T 0.066320 -1.0446e-05
11:10876353 C T 0.164558 -1.1249e-05
11:10876443 A G 0.161655 -7.1315e-06
11:10886178 A G 0.048577 1.2825e-06
11:10889343 A G 0.834663 -6.2432e-06
11:10895618 A G 0.036704 -1.2147e-05
11:10899537 T C 0.036762 -4.2733e-06
11:10900267 T C 0.166568 2.0990e-05
11:10901377 G A 0.125882 1.1010e-06
11:10914196 T C 0.859040 -1.8591e-05
11:10919211 G T 1.130023 -2.7976e-05
11:10921626 G A 1.001445 -1.5661e-05
11:10922232 T C 0.198553 -4.9726e-05
11:10929018 G A 0.088096 -2.5514e-05
11:10929246 C T 0.292953 2.0157e-05
11:10931092 C T 0.070281 2.2559e-05
11:10932454 G C 0.063733 2.1318e-05
11:10933191 G T 1.338517 -1.5660e-05
11:10940064 G A 0.043909 -3.3971e-05
11:10941918 C A 0.385740 -2.1510e-05
11:10943905 T C 0.037990 8.5192e-06
11:10954504 C T 0.313719 -5.2931e-06
11:10955151 A G 0.186269 1.0771e-05
11:10955318 T G 0.100958 2.2891e-05
11:10956057 G C 0.064569 1.7049e-05
11:10958640 C T 1.075201 5.0311e-06
11:10962378 C T 1.660803 3.3987e-05
11:10963705 G A 1.436156 -3.9451e-05
11:10967638 T C 0.196238 -4.8165e-05
11:11000630 A G 1.843782 1.4717e-06
11:11007887 T C 0.041063 -1.2674e-05
11:11007971 G T 0.625326 2.6378e-05
11:11010800 T C 0.068493 4.2656e-06
11:11011562 T C 0.629307 -4.4070e-05
11:11013545 G A 0.133939 5.3872e-05
11:11015475 T C 0.040101 -2.6872e-05
11:11019946 G A 0.148174 -1.9248e-08
11:11021312 T C 1.723703 8.9565e-06
11:11027351 G A 1.167336 4.4373e-05
11:11034353 T C 0.055404 6.6455e-06
11:11035349 T C 0.711695 1.9295e-05
11:11035463 T C 0.055458 -1.3225e-05
11:11042515 T C 0.113105 -1.6834e-05
11:11044669 C T 0.401043 -1.0629e-05
11:11048313 C A 1.959141 -1.1734e-05
11:11048420 A G 0.098887 1.1709e-05
11:11050669 C G 0.087488 -5.6189e-06
11:11050931 T G 0.327294 4.1543e-06
11:11054172 C A 1.403314 2.8235e-05
11:11056604 A G 0.099635 5.2743e-06
11:11062758 C T 1.074589 2.9390e-05
11:11063203 T C 0.053755 -9.2279e-06
11:11064957 G A 0.469077 8.6954e-06
11:11066719 C A 0.043120 -6.2820e-06
11:11067183 A C 0.020831 -1.4493e-05
11:11070405 T G 0.114520 1.0610e-05
11:11070487 G A 0.605111 3.6341e-06
11:11075578 A C 0.415309 1.4644e-05
11:11075960 G A 0.234561 -2.3582e-05
11:11076666 C T 1.696743 2.6400e-05
11:11085043 G A 0.045367 1.3661e-05
11:11085212 A G 0.209358 -2.5494e-06
11:11085445 T C 0.884443 3.3204e-05
11:11085664 A G 0.045309 -6.2523e-06
11:11086816 G T 0.636015 -1.2522e-06
11:11089620 T G 0.101427 1.9478e-05
11:11094475 C T 1.385162 -1.8539e-05
11:11100823 C G 0.094474 -1.8910e-05
11:11101926 A G 0.041903 -9.3701e-06
11:11108962 C T 0.608425 -2.0660e-05
11:11115392 G A 0.745785 -5.9843e-06
11:11116933 G A 0.156249 1.0458e-05
11:11118486 T C 0.463205 1.0450e-05
11:11119022 C T 1.387583 -6.1746e-05
11:11121857 C A 0.544590 -1.6049e-05
11:11122577 A C 0.150554 3.4850e-06
11:11130501 C A 0.032560 -4.4473e-06
11:11134733 T C 0.098190 -1.6898e-06
11:11138806 A C 1.323915 -7.6926e-06
11:11140165 G A 0.168465 -1.4981e-05
11:11144642 G T 0.371842 -6.2119e-06
11:11151077 A G 0.969687 6.9759e-06
11:11154436 G T 0.048549 3.0518e-06
11:11159148 A C 0.096409 1.5680e-05
11:11163649 A G 1.740063 1.7562e-05
11:11164516 G T 0.029670 8.1613e-06
11:11165364 G A 0.354190 -5.1452e-06
11:11167209 C G 1.805306 -7.2595e-07
11:11167506 G A 0.061544 2.7100e-06
11:11176615 G T 0.266220 -3.5934e-05
11:11182808 G A 0.462542 -4.6561e-05
11:11184095 T C 0.124083 2.5602e-07
11:11189817 A C 0.139335 1.3278e-05
11:11193569 G A 0.228203 -1.8151e-05
11:11198251 C T 1.861359 -1.2092e-05
11:11201439 G A 0.688665 -9.9147e-06
11:11202389 A G 0.369136 2.0632e-06
11:11202972 A T 1.296114 8.8608e-06
11:11205233 G A 1.000265 1.8586e-05
11:11206934 T C 0.780980 2.8142e-05
11:11211122 A G 0.423404 2.6147e-06
11:11215710 G A 0.268328 -1.8639e-06
11:11223372 G T 0.712130 -1.1006e-05
11:11226112 C A 0.291470 -1.7582e-05
11:11228374 G C 0.848052 1.8998e-05
11:11232050 A G 1.034981 1.8193e-05
11:11234933 C A 0.060289 6.2697e-05
11:11241192 G C 0.203870 8.0985e-06
11:11243840 A C 0.083248 -5.2650e-06
11:11243909 G A 0.277691 2.7076e-06
11:11251907 G A 0.491285 -2.0143e-05
11:11256491 T C 0.295591 -6.4626e-06
11:11258494 T C 0.035341 -8.0377e-06
11:11260446 A C 1.828139 -3.0861e-05
11:11261148 G T 0.023557 8.8944e-06
11:11269911 T C 1.458367 7.3035e-06
11:11275557 A G 0.067490 -3.3682e-05
11:11280629 C T 0.854889 -9.2361e-06
11:11283138 T C 0.066348 5.2910e-05
11:11284351 A G 0.068588 1.1030e-05
11:11288590 G A 0.395947 -3.4513e-05
11:11293571 T C 0.031017 5.3728e-06
11:11301309 G A 0.254810 -1.5124e-05
11:11302993 T C 0.048118 1.2502e-05
11:11309469 C A 0.185032 -2.4055e-05
11:11309993 A G 0.045275 1.8121e-05
11:11311488 A G 0.143418 -2.2817e-05
11:11312500 T C 0.482119 2.9044e-06
11:11312837 T C 0.366191 1.8239e-05
11:11314132 C T 0.809811 -1.4359e-05
11:11314205 A G 0.031357 -1.5819e-05
11:11316990 A G 0.122822 -1.3932e-05
11:11317869 G A 0.674508 1.3966e-05
11:11317909 A C 0.773143 -1.4334e-05
11:11317991 T C 0.105935 2.1702e-05
11:11319627 A G 0.034464 -1.1612e-05
11:11323701 A C 1.041879 1.1545e-05
11:11326225 T C 1.345456 -1.1334e-05
11:11329510 A G 0.293547 1.5840e-06
11:11329832 T C 0.647211 -1.5151e-05
11:11330448 G A 0.670163 3.0126e-06
11:11332168 T C 1.086655 -2.9218e-05
11:11338146 G A 0.340781 -1.9669e-06
11:11341186 A G 0.113030 -1.9407e-05
11:11346056 C T 0.372389 5.4935e-05
11:11348794 T C 0.148990 -2.9202e-05
11:11349687 C T 1.438659 8.3480e-06
11:11351802 A G 0.147749 -2.8278e-05
11:11353014 C T 1.769373 -1.4631e-06
11:11355800 C A 0.089409 -1.2203e-05
11:11356753 G T 0.455505 7.7732e-07
11:11358693 C A 0.309051 1.7644e-06
11:11359980 A G 1.903816 -4.1051e-05
11:11361034 T G 0.923807 -2.7127e-05
11:11362285 A G 0.053976 -2.1672e-05
11:11363558 C T 0.421751 -1.1610e-05
11:11364026 A G 0.557748 -3.9042e-06
11:11365617 G C 0.675960 2.1083e-05
11:11365840 G A 0.176216 -1.0383e-05
11:11366499 T G 0.538528 2.9710e-05
11:11368102 G A 0.032043 -6.3120e-06
11:11369194 G T 0.786824 2.5102e-05
11:11370908 A G 0.118239 8.0271e-07
11:11375139 C G 0.551975 3.5688e-06
11:11376253 A G 1.388505 2.3397e-05
11:11376765 T C 0.382109 -7.7500e-06
11:11383342 G A 0.065161 9.6006e-06
11:11389077 G A 0.649390 7.9739e-07
11:11391914 C A 0.244298 2.1513e-05
11:11392698 T C 0.277684 -1.6441e-05
11:11395350 C T 0.245195 2.2646e-06
11:11396532 C T 0.030201 -1.5321e-05
11:11396579 T C 0.160499 -1.2768e-05
11:11397975 T C 0.348257 -9.0321e-06
11:11398285 G A 1.428935 -8.9828e-06
11:11401510 G A 0.416342 2.0697e-05
11:11402344 T G 0.048417 2.4392e-05
11:11402963 C A 0.683555 -3.0377e-05
11:11403007 G A 0.168526 5.6369e-06
11:11408550 T C 0.201263 6.4602e-06
11:11409067 G T 0.348274 2.8462e-06
11:11410851 A G 1.008330 1.2712e-05
11:11413235 A G 0.270548 3.3345e-06
11:11415019 C T 0.234431 -2.1182e-06
11:11418760 C A 0.253661 1.1405e-05
11:11420149 G A 0.270786 1.8174e-05
11:11424193 T C 0.025288 6.1221e-07
11:11424591 G A 0.613739 -8.8324e-06
11:11426275 T A 0.039030 1.8780e-05
11:11427629 T C 0.282158 1.8365e-05
11:11431162 C T 0.090626 6.2411e-06
11:11437641 T C 0.188779 2.6037e-05
11:11438569 G T 0.168988 -2.4608e-06
11:11441428 G A 0.769757 2.6755e-05
11:11443971 C T 0.056270 -7.8445e-06
11:11446037 C A 0.185528 -6.1559e-06
11:11448210 A G 0.115465 -2.8042e-06
11:11449449 C T 0.333611 1.7437e-06
11:11453232 T C 0.472392 4.2907e-06
11:11453685 C A 0.169111 -4.5737e-05
11:11455934 C T 1.691551 -2.0428e-05
11:11456749 G A 0.278405 -1.6812e-06
11:11461222 G A 0.252121 1.0120e-06
11:11465059 G A 0.082690 1.5236e-05
11:11466345 C A 0.052221 1.0677e-05
11:11468382 T C 0.073314 1.9921e-06
11:11474462 T C 0.326760 -2.3935e-06
11:11474755 A G 0.031649 -1.6023e-05
11:11475827 A G 0.377054 9.7486e-06
11:11478010 T C 0.129642 3.3895e-06
11:11479866 T C 1.084305 -3.0107e-06
11:11480055 A G 0.078475 1.6023e-05
11:11480817 T C 0.207821 1.9997e-05
11:11482187 G A 1.972427 1.7959e-06
11:11482907 C T 0.047798 -1.8399e-06
11:11485261 C A 0.120864 -2.1189e-05
11:11489726 G A 0.257424 1.9741e-05
11:11489781 A G 1.808478 -9.3073e-06
11:11493778 A G 0.075796 1.1632e-05
11:11494663 T C 0.188163 -2.3415e-05
11:11496302 C A 1.741715 2.7428e-05
11:11496352 A G 0.538127 -2.3337e-05
11:11497311 G A 0.020066 2.1547e-06
11:11499176 C T 1.474415 -3.3016e-07
11:11503468 C T 0.038632 -1.9544e-05
11:11504228 A G 0.021082 -7.8396e-06
11:11504283 T G 0.992697 -1.7735e-05
11:11508436 C T 0.270775 1.8888e-05
11:11511326 G A 1.498438 -9.1775e-06
11:11512190 G T 0.703325 -1.4273e-05
11:11521192 A G 0.041165 -1.1883e-05
11:11521754 A G 0.024921 1.1393e-05
11:11530118 T C 0.655465 1.1188e-06
11:11538360 C T 0.334444 4.1718e-06
11:11541885 T C 0.113700 1.2270e-05
11:11542895 T C 0.546494 -4.7682e-06
11:11543155 T C 1.866088 4.5523e-05
11:11555866 A G 1.396871 -1.0706e-06
11:11562656 C T 0.375725 1.0772e-06
11:11570895 A G 0.496904 -2.4949e-05
11:11579457 A G 0.022660 2.1644e-06
11:11586921 A G 0.366929 -2.6149e-05
11:11587703 G A 0.844594 -2.3059e-05
11:11589700 T C 0.020980 2.3332e-05
11:11592691 C T 1.694594 4.7006e-05
11:11593573 T C 0.054455 6.9588e-06
11:11594444 C T 0.303618 3.8232e-05
11:11595622 C T 0.300415 2.8471e-05
11:11599803 T C 0.033753 -7.1541e-06
11:11602225 G T 0.097932 4.3383e-05
11:11603294 C T 0.277354 3.8642e-06
11:11604714 A G 0.109009 -1.8874e-05
11:11605030 C T 0.121833 5.6548e-06
11:11606686 T G 0.069387 2.4540e-05
11:11608922 C T 0.410294 2.3522e-06
11:11609494 G T 0.962932 -1.2340e-05
11:11615065 A G 0.301860 2.1001e-05
11:11620825 A G 0.056495 2.4471e-06
11:11622357 A C 0.049294 1.1630e-05
11:11628314 G C 0.115720 1.6301e-05
11:11628635 C G 0.248534 7.1836e-05
11:11631041 A G 0.031316 9.9507e-07
11:11631429 T C 0.988471 -2.7106e-04
11:11632640 G A 0.120721 1.2248e-06
11:11633924 A G 0.165211 1.6658e-05
11:11635216 G T 0.323534 -3.1345e-06
11:11640160 T C 0.436428 9.0031e-06
11:11644391 A G 0.744136 -7.9588e-06
11:11644920 A C 0.707530 -8.0347e-06
11:11645135 G T 0.022711 -6.3155e-06
11:11649377 C T 1.332768 -1.7172e-05
11:11651976 C A 0.179099 -3.2793e-05
11:11652453 A G 0.149905 -3.6654e-05
11:11652469 C T 0.228264 3.3386e-05
11:11653625 A T 0.036902 -1.7869e-05
11:11655316 C T 1.935356 -2.6298e-05
11:11656405 A G 0.437380 7.4784e-06
11:11656783 A G 0.385577 1.9278e-05
11:11658764 T C 0.085220 -8.9666e-06
11:11667739 C G 0.074341 2.1318e-05
11:11674555 G A 0.424913 9.9527e-06
11:11683409 G A 0.158095 1.5113e-05
11:11683809 G A 0.652661 1.8027e-06
11:11684115 A G 0.344623 -5.4191e-05
11:11688465 G A 0.156807 -1.5443e-05
11:11691268 G A 0.361734 -1.2562e-05
11:11691676 A G 0.130747 -6.8087e-06
11:11695169 T C 0.054962 -4.5450e-06
11:11700170 G A 0.122502 -1.5416e-05
11:11701019 C T 0.025628 -1.5686e-05
11:11703406 A G 0.032353 -8.5188e-06
11:11703627 C A 0.570677 1.0148e-04
11:11707551 A G 1.557381 4.8114e-05
11:11711850 A G 0.137955 -1.1002e-06
11:11712983 A G 0.082153 8.7872e-06
11:11721940 T C 0.158751 -2.3031e-05
11:11729599 T G 0.137349 5.6478e-05
11:11729986 C T 0.117001 -1.6879e-05
11:11731251 G A 0.384996 2.3233e-07
11:11732087 C A 0.020946 -2.5695e-06
11:11746431 C T 0.161604 4.4966e-05
11:11759056 A C 0.313763 5.4416e-06
11:11763289 T C 0.816195 -3.3956e-06
11:11770403 G T 0.028745 1.2341e-05
11:11776107 T C 0.313351 -3.3234e-05
11:11779374 T C 0.317135 -7.5503e-06
11:11790181 G A 0.231497 -7.2999e-06
11:11793865 A G 0.049692 -1.2570e-06
11:11794359 A G 0.328147 -1.8571e-05
11:11799017 G A 1.514849 -1.2646e-05
11:11799509 C G 0.133875 -9.4593e-06
11:11800932 G A 0.095256 -1.9335e-05
11:11802361 G A 0.350637 -7.5944e-06
11:11802543 A C 0.060133 8.0572e-06
11:11803842 C A 0.064474 4.2290e-06
11:11806206 C T 0.240959 -4.6891e-06
11:11806480 G T 0.049539 -1.4010e-05
11:11807633 T C 0.049906 3.0946e-05
11:11817978 T C 0.457150 -1.1648e-05
11:11821358 G A 0.366232 2.3792e-05
11:11840925 G T 0.239416 1.5314e-05
11:11854529 A C 0.068486 -3.4719e-05
11:11860581 G A 0.390177 -1.1173e-05
11:11865406 T C 0.152822 4.9796e-06
11:11873440 T G 0.674923 6.9440e-06
11:11888289 A G 0.311247 -3.7554e-05
11:11906050 C G 0.035409 1.7439e-05
11:11906797 T C 0.041318 2.4822e-06
11:11913585 T G 1.398204 -2.6803e-06
11:11917062 G A 0.078995 9.1012e-06
11:11920828 C G 0.129761 -9.9314e-06
11:11952868 A G 0.082871 9.8251e-06
11:11957205 A G 0.045156 3.3211e-05
11:11976628 A G 1.322715 -9.1391e-06
11:11976691 C T 0.060160 5.5248e-06
11:11977573 C T 0.308395 -3.5709e-05
11:11986061 C T 1.499713 -6.2604e-06
11:12000628 A G 0.351120 -1.6327e-05
11:12003154 T C 0.164592 9.5726e-06
11:12004698 G A 0.028287 1.5674e-05
11:12005270 A G 1.144435 4.5752e-05
11:12007830 T C 0.371186 2.3561e-05
11:12008220 T C 0.570623 -3.9335e-05
11:12008522 G A 0.146237 2.2645e-05
11:12009819 G A 1.195449 -1.0942e-05
11:12010310 C G 0.183233 -2.0746e-05
11:12011509 C T 0.178820 1.2430e-05
11:12013509 G A 0.038285 2.6857e-07
11:12016283 G T 0.055492 -1.3454e-05
11:12017161 T C 0.414816 1.3033e-05
11:12017555 A G 0.094603 3.1798e-07
11:12018868 T G 0.199060 -3.5013e-06
11:12021610 G C 0.343314 4.2691e-05
11:12022898 G A 0.391071 -1.8999e-05
11:12027016 G A 0.829574 -3.6870e-05
11:12027650 T C 0.184923 -7.1006e-06
11:12028355 A G 0.112888 -2.4195e-05
11:12038136 A G 0.651862 -4.0245e-05
11:12039378 T G 0.022095 -3.1282e-06
11:12040766 T G 1.663880 -2.5115e-06
11:12043269 G A 0.238674 -2.0068e-05
11:12050740 T C 0.265071 2.9913e-05
11:12053190 C T 0.269742 -1.3042e-05
11:12061086 T C 0.169270 2.9258e-06
11:12065087 T C 0.063495 -1.6013e-06
11:12070422 G A 0.221332 8.4796e-06
11:12070665 A G 0.053455 -1.5669e-06
11:12072099 G A 0.635396 -3.4105e-05
11:12072503 C G 1.119810 4.7073e-06
11:12072664 G T 0.633642 1.4011e-05
11:12072694 A G 0.071597 -2.3318e-06
11:12072943 G A 0.036861 -4.6539e-06
11:12072988 G A 0.090666 1.4271e-05
11:12073518 A G 1.300728 -1.3876e-05
11:12075732 G A 0.038034 -7.5714e-06
11:12075829 A C 0.422272 -3.2301e-05
11:12076162 G A 1.134058 -4.0236e-06
11:12078008 T C 0.247752 3.5684e-05
11:12078130 C A 0.045694 -3.2255e-06
11:12078926 C T 0.417988 -2.8425e-06
11:12082494 T C 1.266651 7.3766e-06
11:12082595 C A 0.063182 1.1309e-05
11:12082743 G C 0.419181 -2.1215e-05
11:12082917 T C 0.251614 1.3246e-05
11:12085807 C T 0.054574 -5.1476e-06
11:12087998 T A 0.079093 -4.4998e-06
11:12088048 A G 0.470603 -1.0877e-05
11:12088935 T C 0.078434 2.4745e-05
11:12093054 G A 0.041230 1.0462e-05
11:12097980 C A 0.243366 2.6451e-06
11:12099533 A G 0.106516 8.9257e-06
11:12100269 C T 1.169638 9.0035e-06
11:12101898 C T 0.525521 1.4913e-05
11:12110471 G A 0.196098 -1.1482e-05
11:12111092 C T 1.155144 7.4125e-06
11:12111710 G A 0.116672 -1.0080e-05
11:12113538 C T 0.059463 1.4968e-05
11:12113949 A G 0.114074 -9.9174e-07
11:12116572 C T 0.527159 -1.1667e-06
11:12116758 C A 0.672573 -2.7881e-06
11:12117395 A G 0.040291 7.1973e-06
11:12122094 T C 1.029007 1.1218e-05
11:12123116 G A 0.154678 7.6677e-06
11:12123221 G A 1.302652 4.6152e-06
11:12134912 A G 0.117522 -1.5953e-05
11:12135604 G C 0.629984 -1.2557e-05
11:12140184 A G 0.044980 6.4933e-06
11:12140608 T G 0.237104 -1.3732e-05
11:12141182 T C 0.102681 -2.1149e-05
11:12141367 C G 1.438234 -1.5141e-05
11:12141529 T C 0.046683 9.2272e-06
11:12141773 T G 0.197207 -1.4108e-06
11:12142070 A G 0.487535 4.6153e-06
11:12145217 G A 0.686825 -1.7337e-05
11:12147829 A G 0.072144 -7.0104e-06
11:12147924 T C 1.831464 -2.7222e-05
11:12148615 G C 1.227472 5.1868e-06
11:12148752 A G 0.201718 5.1738e-06
11:12153360 T C 0.690868 2.3042e-07
11:12155118 C G 0.024390 1.7774e-07
11:12158306 A G 0.058627 5.5165e-06
11:12159994 C T 0.241588 2.2002e-06
11:12160041 T G 0.480789 -1.3910e-05
11:12162636 C T 0.023245 1.6392e-06
11:12166233 T C 0.462961 2.4923e-06
11:12169610 G A 1.059177 6.6756e-06
11:12169820 G A 0.255177 5.4654e-06
11:12170264 A G 0.089286 9.5397e-06
11:12170325 G A 0.290080 1.5017e-05
11:12170824 A G 0.195728 8.6036e-06
11:12172876 T C 0.023918 1.2093e-06
11:12174088 C A 0.058185 4.2610e-06
11:12175399 G A 0.081909 8.7187e-07
11:12176273 G T 1.881700 6.4562e-06
11:12177579 A G 1.226778 -1.0567e-05
11:12177626 A T 0.071383 -2.1578e-05
11:12183846 T C 0.403008 -3.5607e-06
11:12186086 A G 1.859458 2.5489e-05
11:12188011 C A 0.089218 1.5587e-06
11:12190298 A G 0.022554 9.0377e-06
11:12191600 A G 0.693129 1.5273e-05
11:12191693 A C 0.068428 -2.0116e-05
11:12198052 G A 1.378417 2.1830e-05
11:12203900 G A 1.240500 1.5009e-05
11:12205793 C T 0.761077 -1.2070e-05
11:12210173 G T 0.146743 1.0596e-05
11:12211114 G A 1.175648 -6.8090e-06
11:12221737 A G 1.850415 -1.3649e-05
11:12224331 A G 0.050219 -1.4820e-05
11:12224995 T C 0.214587 5.7648e-06
11:12225506 A C 0.111756 1.5857e-05
11:12228854 C T 1.114234 -1.3601e-06
11:12228914 G A 0.236366 -2.1785e-05
11:12236891 T C 1.768887 -1.4390e-05
11:12241397 C T 0.099917 -4.8349e-06
11:12241448 T C 0.186062 3.7903e-06
11:12241567 C G 0.061768 -7.5456e-06
11:12246233 C G 0.271761 -1.4255e-05
11:12246772 A C 0.163100 -2.6222e-05
11:12248590 G A 0.023585 -1.7004e-05
11:12249495 A G 0.077900 1.8506e-05
11:12249851 G T 0.060921 -9.6624e-06
11:12253548 T C 0.551608 -1.1889e-05
11:12257061 G A 0.272679 7.8954e-06
11:12259083 C T 1.899974 2.8610e-06
11:12259702 G A 1.366300 2.1513e-05
11:12260774 A G 0.091669 1.8545e-05
11:12265542 G A 0.310662 -2.9529e-05
11:12266539 A G 0.417539 4.2073e-06
11:12267712 T C 0.069295 2.0703e-05
11:12270932 G A 0.126613 -9.9715e-06
11:12271440 T C 1.053717 6.2829e-06
11:12277077 G A 0.037187 -8.1916e-06
11:12277822 C A 0.149766 1.8601e-06
11:12279937 C T 0.640003 -1.5257e-05
11:12282908 G A 0.489010 -2.4585e-06
11:12284950 A G 0.080634 -1.1532e-06
11:12285090 T C 0.133650 -2.4842e-06
11:12286129 C G 1.973998 1.0091e-05
11:12286454 C G 0.033050 1.0967e-05
11:12288141 G A 0.119963 -4.0987e-06
11:12288656 T C 0.100404 -8.4614e-06
11:12289058 A G 0.792091 1.5963e-05
11:12290628 C T 1.900963 2.8182e-05
11:12292325 C T 1.273230 -1.4600e-06
11:12292654 G A 1.056202 -4.0805e-06
11:12293936 A C 0.241605 3.5397e-06
11:12295824 G A 0.109563 -1.0290e-05
11:12296179 G A 0.151367 -8.4776e-06
11:12296781 G T 0.796238 -3.0402e-06
11:12298990 G A 0.654938 -7.2569e-06
11:12303077 T C 0.079427 4.6522e-06
11:12304000 T C 0.044028 1.4852e-05
11:12307695 A G 0.033026 3.0373e-06
11:12309002 C T 0.595639 -8.4955e-06
11:12309866 G A 1.798044 -2.1719e-05
11:12310911 A G 0.033903 1.8307e-06
11:12312331 A G 0.042749 4.4479e-06
11:12314515 A C 0.038452 5.9123e-06
11:12314551 A G 0.691204 -1.2976e-05
11:12314927 T G 0.383361 -9.6344e-06
11:12315186 A G 0.723322 -1.2417e-05
11:12315256 C A 0.038255 4.3623e-06
11:12315891 A G 1.848188 -3.2444e-05
11:12315915 G A 0.681637 -2.5977e-05
11:12323641 T C 1.841674 -3.1302e-05
11:12334083 G T 1.100373 1.5213e-06
11:12337522 C T 1.403352 -1.1459e-06
11:12342923 G A 0.203014 -1.3267e-05
11:12344695 T G 1.759075 -2.1518e-05
11:12352942 G T 0.134004 -5.8310e-07
11:12355137 C T 0.040635 6.5763e-07
11:12355462 G T 1.412184 3.2245e-06
11:12361881 G A 0.250475 -1.9568e-05
11:12363096 T C 1.118266 1.6047e-05
11:12367095 A G 0.026804 9.0737e-06
11:12367459 G A 0.172004 -1.2900e-05
11:12367700 A G 0.997770 1.1352e-05
11:12371102 A G 0.434287 1.4267e-05
11:12371577 A T 0.062625 -2.9373e-06
11:12374101 A G 0.038670 -1.6393e-05
11:12374712 T C 1.108985 -6.7415e-06
11:12375604 C T 0.257853 -7.5646e-06
11:12379949 T C 0.029130 7.5852e-06
11:12381129 A G 0.069448 2.8411e-05
11:12384146 A G 0.046391 1.8636e-05
11:12385309 C T 1.753166 -1.8193e-06
11:12396966 T C 1.699123 -1.9057e-06
11:12402791 A G 0.049087 -1.1601e-05
11:12406179 T C 0.089946 3.4537e-06
11:12406279 A G 0.327400 1.2728e-05
11:12411971 T G 0.027991 4.2807e-06
11:12412086 G A 0.352276 -1.0436e-05
11:12413142 T C 0.773640 4.6868e-05
11:12414841 G A 0.326859 1.7443e-05
11:12418387 A G 0.112929 -1.0999e-05
11:12419724 T G 0.162430 1.5304e-05
11:12421728 T C 0.040417 7.2958e-06
11:12423692 G A 0.503113 1.2048e-05
11:12423782 A G 0.072586 -2.6900e-05
11:12424051 G A 0.026345 5.9768e-06
11:12424521 C T 1.318166 -1.1285e-06
11:12426306 A G 0.145818 3.7154e-06
11:12428968 C T 0.073514 1.3866e-05
11:12429493 A G 0.587840 8.8225e-08
11:12429729 C A 0.685591 -1.4957e-05
11:12430726 C T 0.296485 2.2519e-06
11:12435158 T C 0.123444 2.2869e-06
11:12436378 G A 0.287744 5.8461e-06
11:12437846 G A 0.930174 5.9124e-06
11:12442597 A G 1.133487 1.6502e-05
11:12452912 G A 0.706619 1.1388e-06
11:12454353 C T 0.146036 7.9004e-06
11:12455128 T C 0.127864 -1.3891e-06
11:12462139 A G 0.093046 8.5137e-06
11:12468142 T C 0.698701 -1.5988e-05
11:12469397 G A 1.871048 -8.6857e-06
11:12470449 C T 0.960314 -3.1253e-07
11:12475277 C T 1.353541 -4.9669e-06
11:12476231 C A 0.170032 1.9467e-05
11:12483197 G A 1.670782 7.2428e-06
11:12484240 A G 0.083146 2.9228e-05
11:12485824 G A 0.031142 3.4710e-05
11:12489227 A G 0.549779 2.9073e-05
11:12490545 T C 1.688787 1.4034e-05
11:12491057 T C 0.217660 3.2447e-05
11:12491611 T C 0.213261 -1.5934e-05
11:12492122 G T 0.750198 -1.2855e-05
11:12495248 T C 0.089630 2.1225e-05
11:12497077 G A 0.334267 2.2780e-05
11:12498227 A C 0.460479 1.3300e-05
11:12504592 A G 0.574189 -3.2785e-05
11:12514349 G A 0.083071 1.3336e-05
11:12520450 C T 0.838913 8.4950e-06
11:12529459 A G 0.919247 1.6926e-06
11:12531400 T C 0.221883 3.1268e-05
11:12533888 C T 0.391252 3.8977e-05
11:12534707 A G 1.362020 1.6688e-05
11:12538367 G T 0.176325 -3.2108e-06
11:12539863 C T 0.050746 7.0842e-07
11:12541115 A G 1.362404 1.7324e-05
11:12542989 G A 0.029602 -2.5916e-05
11:12543215 T G 0.343202 1.7641e-05
11:12544573 A G 1.947918 4.6680e-06
11:12545257 G C 0.080508 -4.6385e-06
11:12546292 A G 0.674484 3.9313e-05
11:12546812 G A 0.758834 3.6805e-05
11:12549761 G C 0.624544 8.3194e-06
11:12551844 T C 0.698742 -1.7077e-05
11:12552361 G A 0.052082 -8.5844e-06
11:12554553 T C 0.057409 -1.1823e-05
11:12559408 C T 0.076448 1.1971e-05
11:12561676 T C 0.653969 -2.4966e-05
11:12561933 C T 0.637756 -2.2445e-05
11:12562223 C A 1.301234 -7.2326e-05
11:12564728 G T 0.961371 2.0140e-05
11:12564968 T G 0.364318 -1.9030e-05
11:12565802 T C 0.044871 1.9390e-05
11:12566186 A G 0.813931 -4.2244e-05
11:12566725 C A 1.839137 1.4331e-05
11:12567072 G T 0.071179 8.2974e-06
11:12573105 A G 0.119602 1.9162e-06
11:12578762 T C 1.179419 4.1092e-05
11:12585369 T C 0.780640 7.4756e-06
11:12590924 T G 0.407326 1.4985e-06
11:12595076 G A 0.058746 5.0578e-07
11:12608318 T G 0.264629 3.1890e-05
11:12611849 G T 0.262045 3.1596e-06
11:12612922 G A 0.194548 -8.2241e-06
11:12613166 C T 0.036915 3.1232e-05
11:12620941 A G 0.902146 -3.3046e-05
11:12624678 G A 0.400550 6.0497e-06
11:12627510 A G 0.034784 1.7698e-05
11:12637965 T C 0.038755 1.6863e-05
11:12638814 T C 0.221094 7.9635e-06
11:12638929 C A 1.489153 -4.6899e-06
11:12641918 A G 1.580945 2.7143e-06
11:12648020 T C 0.199447 4.6575e-05
11:12648328 G A 0.043831 2.6967e-06
11:12648527 T C 0.679866 5.8064e-05
11:12652120 A G 1.553498 1.5276e-05
11:12660201 A G 0.819034 2.2330e-05
11:12674963 T C 0.040505 1.4229e-05
11:12688569 G A 0.169726 1.4759e-05
11:12693351 A G 0.291589 -5.4289e-06
11:12697778 C T 0.045452 2.7327e-06
11:12698040 G A 0.935913 1.3959e-05
11:12700668 G A 0.144163 8.4369e-06
11:12708614 A G 0.206148 -4.5260e-07
11:12714954 G A 0.070604 -6.3600e-06
11:12737047 T C 0.037051 4.0091e-06
11:12737465 C T 0.125902 -6.2450e-06
11:12738444 A G 0.033498 1.8680e-05
11:12738476 T C 0.035028 -4.5224e-06
11:12739053 G C 0.281070 -3.5630e-04
11:12741030 T C 0.025053 4.1835e-06
11:12757006 C T 0.049882 -7.4854e-06
11:12767740 T C 0.032812 -2.3853e-05
11:12772203 A G 0.043654 -1.4076e-05
11:12779045 A G 0.082497 6.8285e-06
11:12782716 G A 0.827534 6.2810e-05
11:12782909 T C 0.040839 -3.8235e-07
11:12792692 A G 0.248238 4.4553e-05
11:12795651 A G 0.109716 -3.8997e-05
11:12800067 T C 0.022024 2.5325e-05
11:12813779 G A 0.071495 -4.3528e-06
11:12827232 G A 0.479950 -2.3451e-04
11:12846776 A T 0.087073 -2.0854e-05
11:12853043 G A 1.150296 -3.3976e-05
11:12865441 T C 0.207702 -5.9313e-06
11:12878135 A G 0.029136 -1.4706e-05
11:12888236 C T 0.585266 1.8356e-05
11:12891775 G C 0.065321 2.8059e-05
11:12896015 G A 0.559227 -9.6277e-05
11:12896590 G A 0.194443 1.9713e-06
11:12901978 C G 0.541558 1.1852e-05
11:12902806 T C 1.123152 -4.4197e-05
11:12903077 A G 0.315208 2.9134e-05
11:12903443 T C 0.867727 -9.0554e-05
11:12904114 T C 0.190376 -1.4399e-06
11:12904724 T C 0.032047 1.3880e-05
11:12907585 T C 0.186045 -1.8925e-05
11:12907748 T C 0.068221 7.0345e-05
11:12909074 C A 0.041512 -9.7334e-06
11:12909766 C T 0.175166 -7.8321e-06
11:12912067 T G 0.903700 -1.1887e-05
11:12914964 G T 0.073127 -3.3791e-05
11:12916329 C A 0.098173 5.9452e-06
11:12917394 G A 1.947534 -3.9325e-07
11:12917620 G A 0.466792 1.5471e-05
11:12920271 C T 0.900715 -1.6480e-06
11:12926446 A G 0.036147 -9.6617e-06
11:12927392 T C 0.686438 2.3094e-05
11:12930355 A G 0.067850 -1.7069e-05
11:12932979 G A 0.296587 -1.2708e-05
11:12933425 C T 0.188150 -1.0661e-05
11:12935738 G A 0.117998 -3.0467e-05
11:12944011 A G 0.080746 -1.1847e-05
11:12945249 G A 0.308734 -5.5887e-06
11:12945745 G T 0.177355 1.0077e-05
11:12951623 C A 1.281584 -2.6699e-05
11:12956829 T C 0.065188 6.9011e-05
11:12958051 G A 0.638612 6.7114e-05
11:12960082 C T 0.125566 3.5612e-06
11:12966472 G A 0.030938 7.9740e-06
11:12966829 G A 0.230834 -1.0508e-05
11:12972614 C A 0.399561 3.9107e-05
11:12984052 G T 0.787412 3.3362e-05
11:12994112 C T 0.354374 1.4311e-05
11:12995901 C T 0.088355 1.1571e-05
11:13002604 G A 0.107567 2.6167e-05
11:13007397 G A 0.513747 1.9247e-06
11:13011762 G A 0.094937 2.7380e-06
11:13013666 T C 0.092445 -1.6642e-05
11:13013836 G A 0.763019 -3.4775e-06
11:13023796 C A 0.029439 4.1301e-05
11:13025053 G A 1.457494 -1.0757e-05
11:13027913 T C 0.071165 1.4449e-05
11:13031705 C G 0.049080 8.2876e-06
11:13031846 A G 0.237189 8.7827e-06
11:13032511 C G 0.195286 1.3373e-05
11:13037536 G A 0.049610 -4.8057e-05
11:13052260 G A 0.581526 -4.2165e-05
11:13056376 C A 0.525024 -3.3424e-05
11:13061282 T G 0.076493 -1.4191e-05
11:13066419 G T 0.106278 2.6355e-05
11:13070708 C T 0.796633 -9.5929e-06
11:13071241 G A 0.036065 -1.7895e-05
11:13072199 A G 0.028525 -2.1245e-05
11:13073368 T C 0.425345 -2.6976e-05
11:13075407 T C 0.030126 4.2207e-05
11:13075681 G A 1.954283 -1.4654e-05
11:13079707 C T 0.051623 2.7783e-05
11:13085602 C A 0.405650 2.0669e-05
11:13099858 A G 0.072947 -4.9120e-06
11:13102924 A G 1.206461 -1.9283e-05
11:13106439 G A 0.074477 1.4209e-05
11:13112300 A G 1.067537 -1.5087e-06
11:13119308 A G 0.499849 -1.8156e-05
11:13122113 G A 1.743715 -1.6748e-05
11:13135055 G A 1.166955 5.9583e-06
11:13140375 A C 0.020559 -6.2436e-07
11:13140954 G A 1.579779 2.7046e-05
11:13150969 T C 0.046751 6.5979e-06
11:13156014 T C 0.055512 1.6031e-05
11:13156198 T C 1.298498 3.7129e-05
11:13157778 G C 0.565798 2.4314e-05
11:13159107 A G 0.220519 8.0433e-06
11:13164269 C T 0.910268 -2.6875e-05
11:13166910 C T 0.143415 2.3001e-05
11:13168248 T G 0.071651 -2.2182e-05
11:13181590 C T 0.185260 8.7328e-05
11:13181725 T C 0.023085 3.8452e-05
11:13186078 C T 1.004991 -7.1465e-05
11:13187156 A G 0.053768 1.9037e-05
11:13191527 T C 0.288370 -2.1463e-05
11:13196582 C G 0.035266 -1.9952e-05
11:13203750 A G 0.120269 2.0189e-05
11:13206562 T C 0.214600 -1.6486e-05
11:13206576 A T 0.171341 -1.5688e-05
11:13206665 C T 1.374895 3.8002e-05
11:13207713 C G 0.291933 9.2090e-07
11:13210313 C A 0.372318 1.4556e-05
11:13216275 C A 1.656693 3.5261e-06
11:13228736 A C 1.607300 1.2273e-05
11:13231801 C T 0.915525 1.2603e-05
11:13232765 A C 0.030422 -1.7971e-05
11:13236511 A G 0.139512 4.1024e-06
11:13246876 T C 0.234142 -2.3154e-05
11:13248730 T C 0.992092 2.6517e-06
11:13249327 G T 0.419987 -1.8376e-05
11:13249759 G A 0.187793 5.7852e-06
11:13255007 T C 0.059704 4.0970e-06
11:13255161 T C 0.021409 2.7377e-06
11:13256147 G A 0.028093 1.5864e-05
11:13257150 C A 0.042715 -1.2399e-05
11:13267296 T C 0.056570 -9.2036e-07
11:13267384 T C 1.562664 -4.9637e-06
11:13269485 C T 1.937936 5.0093e-06
11:13272091 G A 1.163446 -1.7901e-05
11:13273711 A G 0.023714 1.4452e-05
11:13280403 G A 1.165238 -1.3403e-05
11:13293905 T C 1.411256 -1.0569e-05
11:13296307 G A 0.044949 -2.4188e-06
11:13301875 G C 1.149133 -1.5358e-05
11:13305152 T C 0.029398 -2.5721e-05
11:13305402 G A 0.084601 1.3014e-05
11:13306065 A G 0.036555 2.7693e-05
11:13306898 G A 0.041614 -1.2252e-05
11:13312306 G A 1.957529 3.1723e-06
11:13313203 T C 0.049933 3.9178e-06
11:13318789 C T 0.070880 -8.7932e-06
11:13319207 C T 0.106132 -4.9697e-05
11:13319793 C G 0.042610 1.8888e-06
11:13321343 C T 0.306106 6.1547e-05
11:13324530 A G 1.427742 -2.6204e-05
11:13326128 C T 1.742739 -4.8709e-06
11:13326726 T C 0.099744 -7.7353e-06
11:13326775 A G 0.123012 -5.8143e-06
11:13327899 A G 0.035661 -6.1415e-06
11:13329090 T C 0.033196 -2.0203e-06
11:13331323 T C 0.039146 1.7381e-05
11:13335926 T C 0.762607 1.5736e-05
11:13340613 G A 0.079654 3.4228e-05
11:13344113 T C 0.076523 -1.7095e-05
11:13351253 G A 0.034097 1.2312e-05
11:13354364 G A 0.115400 1.0752e-05
11:13356030 G A 1.382919 7.8634e-06
11:13360947 A G 0.055098 4.3758e-05
11:13361524 T C 1.382708 6.2625e-06
11:13363279 T C 0.030075 -1.8489e-05
11:13364413 C T 1.914647 1.5499e-05
11:13364712 G A 0.584637 -1.7618e-06
11:13366722 G C 1.232854 -1.1856e-06
11:13367987 A G 0.445934 -2.6615e-05
11:13373983 A G 0.054567 -3.1701e-05
11:13378873 A G 0.026556 -7.8770e-06
11:13383655 A C 0.061496 5.0326e-06
11:13383682 T C 0.297556 2.3021e-06
11:13385303 G A 0.067796 8.8155e-06
11:13386361 T C 0.087746 -5.2620e-06
11:13390860 G T 0.681936 -3.8435e-05
11:13391531 T C 0.037055 -1.4309e-05
11:13399213 T C 0.026400 4.2916e-06
11:13400837 G T 0.096813 5.0728e-06
11:13410371 G A 0.266753 -1.6663e-05
11:13428100 T G 0.178324 1.4866e-05
11:13428513 T C 0.047798 1.6161e-05
11:13441694 A G 0.370390 -9.8230e-06
11:13445539 C A 0.077533 2.0496e-06
11:13447061 T C 0.090371 1.7524e-05
11:13471882 C T 0.045884 1.5728e-05
11:13473207 A C 1.064321 4.5748e-05
11:13507758 T C 0.054826 2.1630e-05
11:13511832 T C 0.303271 7.2273e-06
11:13514263 T C 0.691813 3.0812e-05
11:13537535 C A 0.043300 -2.6070e-05
11:13573426 T G 0.051395 2.4195e-05
11:13573682 T C 0.070421 -1.6271e-06
11:13598287 T G 0.026536 9.3465e-06
11:13598498 G T 0.296876 -2.0916e-05
11:13611851 G A 0.745272 -2.3059e-05
11:13618919 T C 0.048111 -1.9567e-05
11:13620172 C T 1.201922 3.5762e-05
11:13629007 A C 0.683256 -1.9627e-05
11:13629455 C T 0.120374 -2.8057e-05
11:13634069 C T 0.330997 8.2732e-06
11:13635586 A C 0.021283 -8.6540e-06
11:13651328 G T 0.642002 -5.6772e-06
11:13653993 T G 0.295115 1.7050e-05
11:13654078 T G 0.275705 1.6412e-05
11:13655727 G A 0.403114 1.4140e-06
11:13665799 C T 0.135945 -1.8665e-06
11:13679980 T A 0.297685 1.4800e-05
11:13683698 C G 1.136003 -5.9403e-06
11:13686116 G C 0.358549 -2.7474e-05
11:13689067 G A 0.202194 5.8009e-06
11:13705308 A G 0.086570 1.7066e-05
11:13707479 G A 0.577229 -1.1478e-05
11:13716324 T C 0.040740 2.2353e-06
11:13726940 T C 0.034267 -1.4928e-05
11:13746323 T C 0.076744 -6.7859e-06
11:13768946 T C 0.429877 2.5065e-06
11:13769415 G A 0.120704 5.0647e-07
11:13769786 A C 0.021137 -4.8269e-06
11:13781551 G A 0.073776 1.1039e-05
11:13789124 G A 0.282488 3.0957e-05
11:13800150 G T 0.216769 -8.8392e-06
11:13800622 A G 0.733508 -3.5643e-06
11:13804707 C T 0.507080 -2.2920e-05
11:13805839 T C 0.320199 -8.4045e-07
11:13811857 A G 0.086916 -2.5610e-05
11:13821322 A G 0.045979 -1.3972e-05
11:13831871 T C 0.086196 1.8734e-05
11:13837503 A G 1.271462 1.6963e-05
11:13846891 A G 0.137227 3.5664e-05
11:13847521 C T 0.166238 1.0888e-05
11:13850184 T C 0.095355 -1.0377e-05
11:13854247 A G 1.145886 9.4121e-06
11:13856553 A G 0.039761 -1.5640e-05
11:13865697 G A 0.138730 -1.0007e-05
11:13875755 C A 0.036154 -7.6688e-06
11:13876119 G T 0.400244 1.0194e-05
11:13882652 G T 1.071383 3.8722e-06
11:13882754 C A 0.066419 3.3809e-05
11:13882951 C G 0.037650 -8.6593e-06
11:13885746 G A 0.038561 -1.9578e-05
11:13891492 A G 0.053765 -2.2848e-05
11:13893667 A G 1.062135 1.3237e-05
11:13893902 G A 0.100852 1.7375e-05
11:13894893 T C 0.041352 7.3334e-06
11:13899855 A G 0.154522 1.5766e-05
11:13901466 A G 1.376588 1.2087e-05
11:13901821 T G 0.310693 -1.0703e-05
11:13907815 G A 0.177301 -8.8980e-06
11:13928221 C A 0.031666 -5.3373e-06
11:13928677 T C 0.038666 1.5563e-06
11:13930846 A G 0.037347 3.1337e-06
11:13940895 G A 0.149650 3.4532e-06
11:13942063 G T 0.378166 -6.8982e-06
11:13943228 T C 1.471192 5.5814e-06
11:13946865 C T 1.148735 2.3152e-05
11:13947875 T A 0.109009 7.0922e-06
11:13953021 A G 0.166064 9.0372e-06
11:13953404 C T 0.210718 1.8740e-05
11:13961739 A G 0.084088 -6.3772e-06
11:13961829 C T 0.080236 -1.2302e-05
11:13963368 G A 1.143337 1.3846e-05
11:13970363 G C 0.534489 4.7570e-05
11:13970854 T G 0.246905 6.8358e-06
11:13975459 C A 0.097867 -2.3243e-05
11:13976179 C T 1.620831 9.7124e-06
11:13980960 C T 0.196469 -3.1837e-05
11:13982569 T C 0.084265 -5.0679e-06
11:13982937 G A 1.617683 8.9100e-06
11:13989897 T C 0.035912 8.4383e-06
11:13992171 T C 0.401101 -3.1990e-05
11:13993754 C T 0.265628 2.1433e-05
11:13997219 T C 0.213954 -2.6409e-05
11:13997399 G A 1.564034 1.7857e-06
11:14000241 A C 0.741872 -9.2257e-06
11:14005139 A G 0.135082 2.7444e-06
11:14016761 C T 0.214349 -9.0059e-06
11:14024651 A C 0.027413 1.2286e-05
11:14028483 G A 0.056308 1.5093e-05
11:14034028 G T 0.097939 7.8195e-06
11:14042019 T C 0.752775 -1.2987e-05
11:14042295 C T 0.049665 3.0132e-06
11:14058851 A G 0.038024 -1.7441e-06
11:14064392 G A 0.962378 1.6224e-05
11:14083473 T G 0.129843 -3.0699e-06
11:14089499 G T 0.710005 1.4620e-06
11:14098482 T G 0.207032 5.4362e-05
11:14103801 C T 0.632765 -2.4189e-05
11:14104256 A G 1.679363 2.3315e-06
11:14113759 C T 1.035504 2.8416e-05
11:14124016 G A 0.092859 6.8177e-06
11:14129627 A G 0.839171 9.0389e-06
11:14130461 G C 1.344735 -4.5554e-06
11:14133432 T C 0.055410 -2.0590e-05
11:14134514 C A 0.693914 7.4694e-06
11:14145014 T C 0.032822 3.8695e-06
11:14151010 T C 0.072916 -4.5770e-05
11:14155118 A G 0.056019 -9.7750e-06
11:14157568 G A 0.062108 2.1636e-05
11:14164159 A G 0.047649 1.0149e-05
11:14174170 C T 0.849282 1.0728e-06
11:14186021 C T 0.357311 3.0878e-06
11:14188957 A G 0.168876 -1.3187e-05
11:14204596 A G 0.027039 -4.0478e-06
11:14207004 C T 0.047917 1.0549e-05
11:14210809 G C 0.304529 4.1602e-06
11:14223447 A G 0.070261 1.7635e-06
11:14225082 T C 0.351718 2.4924e-05
11:14230230 A G 0.131872 1.1580e-05
11:14234517 A G 0.038659 1.7183e-05
11:14237576 A G 0.994295 8.2523e-06
11:14237921 G T 0.052561 6.4371e-07
11:14246296 A G 1.071107 8.0693e-07
11:14255608 G A 0.349175 -1.2398e-05
11:14256444 C T 0.606297 2.4496e-05
11:14264916 G A 0.950196 3.6355e-06
11:14269093 A G 0.091734 -4.8822e-06
11:14271035 G A 0.131998 -1.2322e-05
11:14276931 A G 1.585290 2.1526e-05
11:14282877 C T 0.152006 1.3377e-05
11:14292377 A C 1.759017 5.8056e-06
11:14296811 G A 0.068449 -3.6629e-06
11:14303975 C T 0.621875 3.3415e-05
11:14319685 C A 0.306120 2.1865e-05
11:14328901 A G 0.058705 2.0047e-05
11:14344528 C G 0.067779 4.6706e-07
11:14362617 C G 0.051514 -1.2529e-05
11:14371537 T C 0.079430 5.0060e-05
11:14375689 A G 0.028025 3.6782e-05
11:14376802 C A 0.065266 3.3198e-05
11:14380998 A G 0.701332 2.6632e-05
11:14401216 C A 1.153196 1.0226e-05
11:14409706 C T 0.258845 -3.0053e-05
11:14416189 A C 0.137934 1.4206e-05
11:14432226 A T 0.027732 2.2898e-06
11:14463755 C T 0.134035 -3.6729e-06
11:14464565 A G 0.043803 5.8152e-06
11:14467795 A G 0.030649 2.3316e-06
11:14469598 T C 0.110236 -2.8985e-06
11:14471172 T C 1.241894 6.8926e-06
11:14478440 C T 0.112976 6.6469e-06
11:14484242 T C 0.031608 -1.3211e-05
11:14491885 C T 0.065953 -4.7886e-05
11:14517459 C A 0.062655 -6.7593e-06
11:14534378 T A 1.232442 7.0764e-06
11:14561945 C G 0.057532 -1.0787e-05
11:14567538 T C 0.143860 -2.0269e-05
11:14573261 T C 0.030133 3.2002e-06
11:14573552 A C 0.157701 3.3692e-05
11:14581762 C T 1.022891 -1.6009e-05
11:14588324 A G 0.104616 -5.4559e-06
11:14595711 C T 0.116437 3.6798e-06
11:14616038 T C 0.683976 -6.0215e-06
11:14632507 T C 0.030867 -9.4927e-06
11:14646407 A C 0.099428 -6.8644e-06
11:14649377 T C 0.052629 -2.0063e-05
11:14671334 A G 0.044374 -2.7182e-06
11:14671396 A G 0.048519 -5.3029e-06
11:14679247 G A 0.995791 1.6178e-05
11:14680926 A G 0.039897 1.4757e-05
11:14681568 T G 0.088467 -9.9065e-06
11:14690511 A G 0.022092 1.2752e-05
11:14711689 T C 0.102508 -1.5830e-06
11:14714551 G A 0.067510 -1.4201e-05
11:14732362 C T 0.047363 -5.1502e-07
11:14747297 C T 0.172657 8.3082e-06
11:14757444 C A 0.073164 -2.4609e-06
11:14770290 G A 0.090687 -8.5658e-06
11:14784110 C G 0.836866 1.6564e-05
11:14788964 A G 0.820064 1.6432e-05
11:14791511 C G 0.051953 2.3993e-05
11:14862404 G A 0.039435 1.1229e-05
11:14863087 T G 0.069673 -3.7988e-06
11:14877948 A G 0.253521 3.1499e-05
11:14903636 C T 0.534020 -1.3255e-06
11:14910234 G A 1.173853 4.1002e-05
11:14912417 C T 0.155912 4.1298e-05
11:14912573 T G 0.024258 8.9176e-06
11:14915310 G A 1.189190 3.3367e-05
11:14922950 G A 1.094937 -6.9747e-06
11:14926755 C T 0.179585 -1.9105e-05
11:14929960 T C 0.914457 4.9910e-06
11:14950304 C T 0.022942 -1.9722e-05
11:14956391 T C 0.108373 -3.8549e-05
11:14958596 T C 0.895177 -1.5600e-05
11:14963144 G A 0.105932 -2.3372e-06
11:14968858 G A 0.109083 -3.8379e-06
11:14977461 T C 0.081793 1.5358e-05
11:14977481 T G 0.051048 8.9267e-06
11:14980848 T C 0.627342 -9.4853e-06
11:14988545 T A 0.026474 7.3741e-06
11:14998603 A G 0.035566 -6.6873e-06
11:15020308 C T 0.035596 -8.5101e-06
11:15034021 C T 0.130104 -2.8121e-06
11:15047402 G A 0.139638 3.6011e-05
11:15059742 T C 0.078108 2.8563e-06
11:15090764 C T 0.046622 -1.0520e-05
11:15094057 A G 0.556075 1.4481e-05
11:15097717 C T 0.166326 -2.9495e-05
11:15120042 A G 0.049841 9.8836e-06
11:15123022 C G 0.556058 1.9591e-05
11:15125750 C T 0.219659 9.2175e-06
11:15126262 T C 0.158347 4.2327e-05
11:15126792 G T 1.519744 -1.9778e-05
11:15127851 A G 1.178395 -1.5528e-05
11:15128742 T C 0.042620 -8.5831e-06
11:15131371 C G 0.265176 1.0505e-05
11:15131859 T C 0.021660 -1.5843e-05
11:15131899 T C 0.138312 -2.0634e-06
11:15132050 A G 0.089630 2.9373e-07
11:15135645 G A 0.120388 -2.5439e-06
11:15137750 A C 0.254412 -2.9332e-05
11:15139331 T C 0.035664 -1.0618e-05
11:15139899 C T 1.177155 3.8393e-05
11:15144391 T C 0.326971 -5.2281e-06
11:15145505 C T 0.025223 5.8742e-06
11:15154802 A C 0.048430 3.8979e-06
11:15158109 G A 0.086920 7.5708e-06
11:15164117 A G 0.811830 1.5822e-05
11:15167753 T C 0.029952 -1.6748e-05
11:15168469 T C 0.358678 7.4492e-06
11:15169639 T G 0.192858 3.2941e-06
11:15169764 C T 0.628702 2.0864e-06
11:15170686 A G 0.159955 -8.1400e-06
11:15172823 C T 0.753989 -5.9361e-06
11:15174044 T C 0.028987 -2.2580e-05
11:15174296 A G 0.058287 2.6757e-06
11:15180294 A G 0.304121 9.8155e-06
11:15181696 G T 1.593864 1.6447e-06
11:15182292 G A 0.222811 -4.1695e-05
11:15182889 A C 0.576661 1.0776e-05
11:15183003 A G 0.068030 -1.2728e-05
11:15185001 T C 0.161594 -9.1596e-06
11:15185002 C T 0.095416 2.2588e-06
11:15192049 G A 1.681732 -1.5480e-05
11:15195457 A C 0.931456 -2.5442e-05
11:15198812 A G 0.042865 -3.9105e-06
11:15200299 G A 0.086831 -1.4621e-07
11:15202853 T C 0.044480 6.8849e-06
11:15209462 T C 1.526942 5.2492e-06
11:15209506 C A 0.298430 2.7981e-06
11:15221092 C T 0.557081 -2.8912e-06
11:15223839 A G 0.027957 -2.1246e-05
11:15225658 A G 1.279394 7.6967e-06
11:15231853 G A 0.068795 -3.9001e-06
11:15237241 G A 0.437122 2.2767e-05
11:15242560 T C 0.069438 -8.4393e-06
11:15243047 A G 0.085186 -2.1428e-06
11:15243059 A G 0.146468 2.9578e-05
11:15245913 G A 0.085611 -1.6510e-06
11:15250651 T C 1.168244 8.2680e-06
11:15261061 G A 0.150677 4.8276e-05
11:15262703 G A 0.052095 -7.5547e-06
11:15264166 G A 1.263507 -8.6341e-06
11:15275158 G A 0.400016 -5.4880e-06
11:15278600 T C 0.036385 -1.3494e-05
11:15286665 C T 0.090612 8.6101e-06
11:15290883 T G 0.397800 -3.7080e-06
11:15294766 A G 1.518606 -2.1095e-05
11:15297843 A G 0.438135 6.4443e-06
11:15298730 C T 0.044619 -9.7716e-06
11:15299927 G T 0.822145 -5.4208e-05
11:15300122 A G 1.028630 -1.5143e-05
11:15306761 C T 0.230923 4.2227e-05
11:15308279 A G 0.068231 1.3021e-05
11:15309925 C T 0.080195 3.6338e-06
11:15310933 G A 0.090459 -6.3204e-06
11:15317839 T C 0.285238 4.6899e-07
11:15318784 T C 0.035402 1.1751e-05
11:15321413 C T 0.212210 4.0538e-06
11:15322753 C G 0.197700 -1.1732e-05
11:15322956 T C 0.975086 -2.9414e-06
11:15330115 G A 0.149225 1.1857e-05
11:15332233 T C 0.076530 -3.4317e-06
11:15333212 A G 0.230372 -1.0302e-05
11:15333272 G A 0.519744 -3.1261e-06
11:15346822 T G 1.363937 4.5178e-06
11:15357967 G A 0.050175 -1.8908e-06
11:15362141 G A 0.472589 -6.3525e-06
11:15375990 G C 0.118834 1.7107e-07
11:15385662 G A 0.026675 -1.9474e-06
11:15391330 C G 0.115761 -2.2611e-05
11:15391502 A G 0.108053 1.3145e-05
11:15404023 A G 0.704423 9.8725e-07
11:15413656 G A 0.026903 5.9121e-06
11:15413973 T C 0.033512 7.1671e-06
11:15416854 C T 0.116264 -6.8470e-07
11:15449051 A G 0.782139 5.7104e-05
11:15459547 A G 0.367483 4.0089e-07
11:15461116 C T 0.236821 3.3213e-06
11:15463930 T C 0.034229 1.9771e-05
11:15465453 C T 0.038404 2.7939e-05
11:15473294 G A 1.542833 1.2907e-05
11:15493771 G C 0.237331 4.3735e-06
11:15501083 T C 0.173921 3.0519e-05
11:15501343 C T 0.039016 -9.8271e-06
11:15513372 T C 1.061241 2.2621e-05
11:15531008 A G 0.103827 2.0146e-06
11:15555070 C T 1.845016 1.3762e-05
11:15556087 A G 0.122802 -1.1670e-05
11:15571869 A G 1.399901 7.3253e-06
11:15578512 T C 0.185025 -2.8968e-06
11:15589019 A G 0.243818 -6.7870e-06
11:15600669 G A 0.056049 6.7899e-06
11:15606332 A G 0.519166 -1.5960e-05
11:15608107 T G 0.058970 1.8417e-05
11:15608233 G A 0.033777 -6.6897e-06
11:15610877 T C 0.105700 2.4453e-06
11:15615390 A G 0.425954 -8.4944e-07
11:15616694 A G 1.205873 1.6084e-05
11:15620586 G A 0.200063 -6.2228e-06
11:15625192 C A 0.055764 -3.8317e-06
11:15627855 C T 0.137156 4.4999e-06
11:15634227 C T 0.830917 4.3200e-07
11:15635808 A G 0.069142 8.7659e-06
11:15636352 T C 0.317112 5.2868e-06
11:15637203 T C 0.058933 -4.5457e-06
11:15649086 T C 0.096412 4.6803e-06
11:15650293 G A 0.053574 1.2462e-05
11:15652089 A C 0.061938 4.6561e-06
11:15669841 C T 0.474860 4.1842e-07
11:15675017 G A 0.060122 -2.1842e-05
11:15676286 A G 0.069353 -1.2754e-05
11:15677913 G A 0.021810 -3.7512e-06
11:15682205 A G 0.226836 1.3352e-06
11:15684766 T C 0.030272 9.0594e-06
11:15694462 A G 1.586721 -1.6910e-06
11:15696609 T G 0.024547 -5.3358e-07
11:15704029 A G 0.056811 1.6151e-05
11:15709924 T G 0.035501 -8.0653e-06
11:15729314 A G 0.462593 1.6073e-05
11:15730561 A G 0.031088 3.8902e-06
11:15731049 T C 1.062040 -9.1761e-06
11:15735619 G A 0.044871 3.5579e-06
11:15736887 A G 0.032631 2.8580e-05
11:15738775 C T 0.470634 9.0762e-06
11:15739540 T C 0.398622 2.8493e-06
11:15741742 C T 1.929940 3.8546e-06
11:15746392 G C 1.135218 -1.6490e-05
11:15748668 G A 1.395393 -2.1681e-05
11:15748772 T C 0.177532 6.7116e-06
11:15750630 A G 0.088412 2.2856e-05
11:15751028 A G 0.208141 1.0529e-05
11:15754755 T G 0.031717 -1.0564e-06
11:15756795 C A 0.230341 1.3120e-05
11:15764653 G A 0.043705 5.6125e-06
11:15769944 T G 0.034049 -2.2685e-05
11:15772442 T G 0.157327 2.2310e-05
11:15776629 G A 0.049427 2.3001e-05
11:15777455 T G 0.085771 1.5388e-06
11:15782985 T C 0.039288 -1.4970e-05
11:15783596 G A 0.056940 -5.2614e-06
11:15785025 G T 0.140253 8.8739e-06
11:15790903 T C 1.117943 1.9173e-06
11:15791460 C T 0.561623 -9.9910e-07
11:15803793 C T 0.465514 -2.9173e-06
11:15811930 C T 0.061163 -4.3946e-05
11:15823054 T C 0.048362 4.5901e-06
11:15823728 T C 0.120670 8.8155e-07
11:15827754 T C 1.058079 -1.0636e-05
11:15829851 A G 1.937712 -1.6035e-05
11:15829989 G A 0.317329 -3.1962e-05
11:15832567 T C 0.593728 -4.6317e-06
11:15834640 G A 0.041689 1.1272e-06
11:15842436 A G 0.062672 4.5855e-06
11:15843492 G A 0.062649 -3.5145e-06
11:15848941 A G 0.040468 -1.8105e-05
11:15857062 A C 0.061027 1.5708e-05
11:15858804 T C 0.594384 -2.0871e-05
11:15867726 T C 0.127164 -1.3900e-05
11:15877983 C A 0.675735 4.0221e-05
11:15880494 T C 0.061391 7.7723e-06
11:15881806 G A 0.043929 -6.5602e-06
11:15881888 T G 1.923994 1.0551e-05
11:15891299 A G 0.025903 3.5423e-05
11:15892822 C T 0.537713 8.1126e-06
11:15894384 C T 0.416264 2.8521e-05
11:15904259 C T 0.279006 -3.4119e-05
11:15910964 G T 0.085801 8.8750e-06
11:15915548 C A 1.344416 -1.0086e-05
11:15922161 G A 0.566084 8.7914e-06
11:15926300 T C 0.029483 1.0699e-05
11:15932689 C T 0.025662 -4.7877e-06
11:15936454 T C 0.032530 1.1350e-05
11:15940493 G A 0.110855 -2.2062e-05
11:15940792 T C 0.125042 -2.3880e-06
11:15947449 T C 0.060558 -2.1948e-05
11:15950947 G A 0.028545 -7.6776e-06
11:15952294 T C 0.079886 -2.1056e-05
11:15959199 T C 0.143432 -1.4438e-05
11:15969385 A G 0.048393 -1.0847e-05
11:15970939 C T 0.079665 -9.0404e-06
11:15971135 T C 0.042957 -6.0112e-06
11:15977172 A G 0.054441 1.5356e-05
11:15981457 G A 0.037806 -5.0834e-06
11:15982483 C T 0.036038 2.6998e-06
11:15983937 C G 0.105714 -2.8400e-05
11:15987361 G A 0.096528 -3.5093e-05
11:15989350 G A 0.241146 1.6387e-05
11:16006473 C T 0.903683 -1.7126e-06
11:16006615 A G 0.188214 1.0762e-05
11:16024988 A G 0.062353 2.0270e-06
11:16052610 A G 0.068197 3.8558e-05
11:16067114 C G 0.038721 -1.7902e-05
11:16069086 T C 0.120119 4.9285e-08
11:16085638 A C 0.022425 3.1825e-06
11:16104217 T C 0.071165 -3.4973e-06
11:16112402 C T 0.028807 3.7416e-06
11:16115229 T C 0.058603 2.4961e-06
11:16117103 T C 0.047132 1.1242e-05
11:16150301 C T 0.042576 5.8465e-06
11:16154317 C T 0.065780 1.7034e-05
11:16169190 C A 0.043892 1.0189e-05
11:16187926 C T 0.029483 -3.6374e-06
11:16189326 T C 0.113075 -9.6283e-06
11:16189834 A G 0.034348 -1.9227e-05
11:16199606 G A 0.936274 -1.9641e-06
11:16200577 A G 0.198104 -7.7872e-06
11:16216874 C T 0.072545 -3.8395e-06
11:16218886 A G 0.022439 3.7991e-06
11:16237468 T C 0.943733 -1.8704e-05
11:16239928 C T 0.038806 2.2813e-05
11:16240451 A G 0.136765 3.0398e-06
11:16248275 G A 1.787232 1.7634e-05
11:16254236 G A 0.027399 -1.1765e-05
11:16265471 T C 0.083588 1.1802e-05
11:16268498 G A 1.588751 3.8894e-05
11:16274003 T G 0.065902 5.7453e-06
11:16302423 G A 0.058786 -5.4130e-06
11:16306246 G A 0.177981 3.9494e-06
11:16333060 T C 0.074667 2.4967e-05
11:16335038 G A 0.850755 -4.1846e-06
11:16335121 T C 0.332526 4.6656e-05
11:16343225 G A 0.021783 -1.1818e-05
11:16348693 A G 0.049100 -7.5178e-06
11:16363658 T C 0.166207 1.9150e-06
11:16364687 T C 0.226041 1.5405e-07
11:16365116 G T 0.023976 -1.4062e-05
11:16368494 A G 0.112517 -1.1197e-05
11:16372007 G A 0.038948 2.8572e-05
11:16377045 A G 0.251369 2.3895e-06
11:16383430 G A 0.659430 5.3171e-05
11:16383722 A G 1.223739 1.1092e-06
11:16384183 A G 0.054044 9.9016e-06
11:16384447 G A 0.070230 1.2802e-05
11:16386270 G T 1.435272 1.1286e-05
11:16389594 C T 0.453999 -4.5255e-06
11:16403511 C T 0.204489 1.4831e-05
11:16407902 G A 1.435626 1.0040e-05
11:16414631 T C 0.097551 -9.1445e-07
11:16419171 T C 0.033311 1.2699e-05
11:16427670 G C 0.168383 3.7870e-06
11:16453781 A G 0.071712 1.1436e-05
11:16484699 A G 0.594772 -1.2700e-05
11:16504691 T C 0.033998 8.0566e-06
11:16524762 A G 0.339472 5.8067e-06
11:16531336 C T 0.117736 6.8373e-06
11:16532857 G A 0.403851 -3.9307e-06
11:16549976 C T 0.391993 4.0169e-06
11:16553549 C T 0.057049 1.7279e-05
11:16558187 A G 0.250108 2.0715e-05
11:16588982 A G 0.053901 -1.1510e-06
11:16598352 C T 0.238532 -4.7697e-06
11:16606495 C T 0.026614 5.6746e-06
11:16618307 A C 0.392112 -1.3242e-06
11:16618596 G A 0.064695 7.2262e-06
11:16635620 T C 0.030401 2.9645e-06
11:16648526 A G 0.360748 6.1415e-06
11:16675212 C T 0.054744 -6.5562e-06
11:16681379 C T 0.048267 1.8527e-05
11:16716246 C T 0.028300 -1.7005e-06
11:16748739 A G 0.030683 6.5263e-05
11:16758485 G A 0.073630 1.4386e-05
11:16761109 G C 1.641856 -4.6394e-06
11:16764331 T C 0.034539 -5.6607e-06
11:16780116 C T 0.406252 -2.7786e-06
11:16787922 T G 0.352245 8.0579e-06
11:16789091 A C 1.622762 -1.2304e-05
11:16789646 C G 0.077030 -1.9194e-05
11:16793101 T C 0.628760 1.4050e-05
11:16797260 C T 0.365369 1.6261e-05
11:16797304 A C 0.116369 -3.1328e-05
11:16802228 T C 1.498553 1.3321e-04
11:16806160 T G 1.666542 1.5311e-04
11:16809478 T C 0.019831 6.5569e-05
11:16813441 G A 0.024649 -1.2559e-05
11:16823006 A G 0.181860 1.6027e-05
11:16826201 T C 0.100733 -1.1959e-06
11:16826397 T C 0.209082 4.9878e-06
11:16827701 G A 0.642519 -2.8380e-05
11:16827989 A G 0.587217 3.2077e-05
11:16836928 G A 0.042688 -3.9183e-06
11:16837658 C T 0.069142 -9.0582e-06
11:16837788 A G 0.321147 -2.1732e-05
11:16837904 A C 0.242203 9.9624e-07
11:16839676 G T 1.355995 2.8989e-05
11:16840295 G A 1.017842 2.2029e-05
11:16843375 A G 1.111973 2.3161e-06
11:16843750 G A 0.377673 1.6343e-06
11:16844409 T C 0.427361 -1.2907e-05
11:16847558 G A 0.232340 -5.3917e-06
11:16849066 G A 0.173513 -5.9351e-06
11:16851387 C T 0.040879 2.3386e-05
11:16856138 A G 0.056236 -1.2946e-05
11:16856941 T C 0.365869 1.0981e-05
11:16862703 A G 0.045150 1.1923e-05
11:16863130 C T 0.025386 1.3409e-06
11:16864530 T C 0.055570 -1.1662e-05
11:16865033 C T 1.257866 -7.8612e-06
11:16872645 T C 0.027297 -1.8040e-06
11:16879609 C T 0.140957 -2.5374e-05
11:16884769 C A 0.134123 -4.4041e-06
11:16893345 T C 0.177797 -2.1880e-05
11:16902268 T C 0.551295 -6.0330e-06
11:16903203 T C 1.087756 4.0137e-06
11:16903426 A C 1.813435 -4.2713e-05
11:16905216 G A 0.030037 -2.6494e-05
11:16905217 A G 0.070376 -1.3774e-05
11:16917219 C T 0.606199 3.8278e-06
11:16919790 G T 0.302557 1.0209e-05
11:16920604 T C 0.487490 2.7548e-07
11:16925547 C T 0.049807 -1.8373e-05
11:16933523 T C 0.174200 5.6054e-06
11:16938083 G A 1.920621 -3.7286e-05
11:16939352 T C 0.079352 -1.0206e-05
11:16942113 A G 0.171399 -2.6728e-05
11:16946942 A G 0.072688 7.6840e-06
11:16951702 G A 0.031122 -2.0103e-06
11:16955369 C A 0.792244 -7.0576e-06
11:16957531 G A 0.036959 1.7143e-05
11:16976991 T C 0.065572 8.4408e-07
11:16986103 T C 1.786872 -5.1289e-06
11:16990389 T C 0.775802 -3.3175e-06
11:16997415 T G 1.349250 -5.2627e-06
11:16997701 A C 0.074517 -1.7912e-05
11:16998810 G A 0.252481 8.2824e-06
11:16998925 T C 0.037306 -1.6419e-05
11:16999882 C A 1.087957 -9.1120e-06
11:17000242 T C 0.392156 4.0016e-06
11:17001130 C A 0.059582 8.9993e-06
11:17006919 C T 0.102314 1.1905e-05
11:17007142 A G 0.135942 6.8815e-06
11:17008605 C T 0.583019 -4.4757e-05
11:17015044 C T 0.429160 9.6458e-06
11:17016984 A G 0.157221 -5.4109e-05
11:17030351 A G 0.190070 2.3453e-06
11:17030379 A G 0.032162 -5.2048e-06
11:17030660 G T 1.314378 -2.2581e-05
11:17044540 C T 0.072073 1.4203e-05
11:17063619 G T 0.087600 -5.4315e-06
11:17080333 T C 1.026495 -2.4874e-05
11:17089005 A G 0.031826 -3.6435e-06
11:17095254 C T 0.027413 7.3285e-07
11:17096211 G A 0.135775 7.2950e-06
11:17118687 C T 0.232976 2.1150e-05
11:17135084 C T 0.114142 -4.4547e-06
11:17136236 C A 0.231678 2.1066e-05
11:17136398 C T 0.039193 1.1773e-05
11:17142250 A T 0.042722 1.4408e-05
11:17157366 C T 0.396633 5.8719e-06
11:17158120 T C 0.022170 -1.6335e-05
11:17160148 G A 0.847963 3.7676e-05
11:17162642 T C 0.034750 -1.3611e-05
11:17166142 C T 0.040638 -1.5464e-05
11:17173490 C A 0.041753 1.4041e-05
11:17176057 A G 0.984711 3.1517e-05
11:17207545 A G 0.211636 -7.4650e-06
11:17207930 C T 0.072800 3.4651e-06
11:17208714 C T 0.628525 -4.5781e-05
11:17229500 A G 0.046312 -9.1221e-06
11:17237014 G C 0.040499 1.7543e-05
11:17237153 T C 0.035790 -1.3455e-05
11:17260014 G A 0.030802 -1.5855e-05
11:17285308 G T 0.075357 1.5834e-06
11:17299390 C T 1.154893 -2.9780e-05
11:17306223 C T 0.071661 2.9970e-06
11:17311049 A G 0.028698 5.5299e-06
11:17316029 T C 0.696586 -6.2651e-05
11:17323792 A C 0.154760 -3.1167e-05
11:17336145 G A 0.128972 1.8722e-05
11:17351683 G C 0.668249 -7.5927e-05
11:17357471 C G 0.089840 2.5938e-05
11:17365948 C T 0.042386 2.6893e-05
11:17390443 A C 0.111480 2.9140e-05
11:17391825 T C 0.036215 1.8991e-05
11:17392994 A G 0.027726 1.5584e-05
11:17393046 G A 0.131655 3.2627e-05
11:17393268 G A 0.594462 2.1626e-05
11:17393644 G A 0.408254 5.1121e-06
11:17401050 G A 0.025029 3.8267e-06
11:17405208 C T 1.936777 2.0448e-05
11:17408496 T C 0.045558 1.1335e-05
11:17408831 C G 0.079542 -6.0196e-06
11:17408838 C G 0.048838 -1.7514e-06
11:17409572 C T 1.285170 9.8681e-05
11:17412175 G A 0.618421 4.3820e-06
11:17412621 T G 0.042722 2.7088e-05
11:17414570 T C 0.111756 2.5357e-05
11:17416097 A G 0.057348 1.1025e-05
11:17417337 T C 0.147325 6.9682e-05
11:17418477 A C 1.283161 1.1564e-04
11:17421473 A G 0.484584 4.3182e-05
11:17421860 G A 1.173581 4.3217e-05
11:17423733 T G 0.070053 -2.7550e-05
11:17423920 T G 0.037707 -2.5861e-05
11:17425451 C T 0.226180 1.2861e-05
11:17427336 C G 1.389946 3.8163e-05
11:17430386 G T 0.023578 1.1581e-05
11:17431817 T C 0.029806 -1.3969e-05
11:17436271 A G 0.203116 4.0897e-06
11:17436865 A G 0.112891 -7.0545e-06
11:17437785 C T 1.199634 1.6553e-05
11:17437826 C T 0.289689 -2.5678e-05
11:17445139 G A 1.173527 2.4311e-05
11:17446647 T C 0.050770 1.0367e-05
11:17449119 C T 0.043814 1.7457e-05
11:17451985 G A 0.098751 -2.1425e-05
11:17452492 A G 0.915569 -4.4921e-05
11:17453443 T C 0.410063 1.3057e-05
11:17463193 C T 0.073582 -2.3201e-05
11:17465687 T G 0.086349 -1.5645e-05
11:17468612 T G 1.022942 7.6368e-06
11:17479855 T C 0.046204 2.7939e-05
11:17480822 G A 0.038020 3.4176e-06
11:17486724 A G 0.080895 -8.2712e-06
11:17492164 T C 0.232881 -4.3640e-06
11:17495367 A G 0.278153 -2.7210e-05
11:17495430 T G 0.774741 2.8121e-05
11:17496516 G A 0.987900 1.0014e-05
11:17499384 A G 0.226173 -2.4893e-06
11:17500826 T C 0.059371 -2.1750e-06
11:17500831 A G 0.079144 -1.0798e-05
11:17503850 G T 0.621001 9.5161e-06
11:17506542 T G 0.857350 -1.3095e-05
11:17510669 C A 0.425733 -9.5339e-06
11:17511780 C T 0.083632 -2.0021e-06
11:17514347 A G 1.759837 -1.0642e-06
11:17519742 G C 1.111977 1.0134e-05
11:17519864 T C 0.183261 1.4174e-05
11:17520339 G A 1.368425 -1.0258e-05
11:17520965 A G 0.047659 -2.8310e-05
11:17521762 A G 0.557136 -2.0034e-05
11:17522194 C T 0.050321 6.0290e-06
11:17528273 A G 0.182492 -1.7601e-07
11:17530066 T C 0.056702 -2.5869e-05
11:17531146 A G 0.100465 -4.3499e-06
11:17532597 A G 1.149776 3.1365e-07
11:17535273 A G 0.077822 1.3858e-06
11:17536839 T C 1.378774 4.0056e-06
11:17538772 T C 0.233711 4.3971e-06
11:17544104 A G 0.125079 1.8056e-06
11:17546178 A G 0.128969 -2.2915e-05
11:17549956 A G 0.238100 -3.9303e-05
11:17553706 T C 0.162743 2.6968e-05
11:17556477 A G 0.025267 -2.5066e-06
11:17557017 G A 0.826272 4.5071e-05
11:17562722 T C 1.060292 1.7266e-05
11:17567446 T G 0.230970 -1.4966e-05
11:17568536 T C 0.080338 1.2560e-05
11:17570390 C G 0.169995 1.0775e-05
11:17571233 C A 0.062479 -1.6256e-05
11:17572028 A G 1.028293 3.1987e-05
11:17576625 A G 0.639959 7.3039e-07
11:17577223 T C 0.347948 5.4419e-07
11:17579783 A C 0.313215 1.0142e-05
11:17581951 T C 0.021946 -5.8698e-06
11:17586522 G T 0.284150 6.2986e-06
11:17588370 G C 0.071872 -3.4192e-05
11:17591922 T C 0.076867 -4.5287e-05
11:17592594 A G 0.044521 7.4963e-06
11:17593709 C T 0.892338 -1.5409e-05
11:17597381 G A 0.576664 -3.1479e-06
11:17600033 A G 0.809481 3.7685e-06
11:17608675 A G 0.465619 -2.3594e-05
11:17612776 T C 0.790554 -8.7858e-06
11:17613407 G A 0.072726 3.3492e-06
11:17615203 A G 0.324887 9.6254e-06
11:17615556 C A 0.149653 5.0702e-06
11:17616881 T C 0.401580 -1.0007e-05
11:17623484 T C 0.025964 1.4983e-05
11:17627613 C G 1.402498 1.8390e-05
11:17632306 T C 0.368398 7.1581e-06
11:17632651 T C 0.753928 -7.1233e-06
11:17652262 C T 0.079049 -3.2191e-05
11:17657888 T C 0.248442 -2.3209e-06
11:17658012 G A 0.109923 1.7820e-05
11:17658520 G T 0.364485 1.1188e-05
11:17659711 T C 0.446043 -9.9462e-06
11:17663416 A G 0.360939 3.7432e-06
11:17663444 T C 0.670853 -8.9112e-06
11:17663742 C G 0.633992 -1.5641e-05
11:17665647 A G 0.246882 -8.6805e-05
11:17666594 A G 0.089337 -2.4919e-05
11:17667439 C G 0.465592 6.4748e-07
11:17669791 G A 0.813948 -3.1656e-05
11:17674253 T G 0.028681 -1.2507e-05
11:17682389 G A 1.358651 1.2791e-05
11:17689397 C T 0.038398 -1.5020e-05
11:17695625 G A 0.052289 -1.5520e-05
11:17696341 A C 0.144054 9.8719e-07
11:17696529 T G 1.539892 2.3120e-06
11:17697988 A G 0.037044 5.6333e-06
11:17705223 T C 0.025845 1.2010e-05
11:17705356 T C 0.052078 -1.5528e-05
11:17706326 T G 0.039798 -1.5150e-05
11:17717541 T G 0.460720 9.7609e-07
11:17718229 C T 0.180510 1.4260e-06
11:17726374 G A 1.481153 8.8922e-06
11:17731429 T C 0.079467 1.1277e-05
11:17737161 A G 0.165544 2.8621e-05
11:17738084 T G 0.022697 3.9052e-05
11:17743949 T C 0.432396 -9.9691e-06
11:17745099 G C 1.947089 6.9870e-06
11:17745266 T G 0.124485 2.4572e-05
11:17745377 T G 0.144200 -1.9617e-05
11:17753538 C T 0.252325 7.8753e-06
11:17754063 A G 0.061928 -1.7507e-05
11:17754159 A G 0.146203 -2.3238e-06
11:17755807 T C 0.305991 2.5980e-06
11:17757417 A C 0.135452 1.1905e-05
11:17758586 A G 0.037320 1.6124e-05
11:17763677 T C 0.094586 9.2776e-06
11:17771202 A C 0.087379 2.8383e-06
11:17774027 C T 0.341104 1.4685e-05
11:17782019 G T 1.178175 -1.7270e-05
11:17787499 A C 0.063080 6.1900e-06
11:17791367 G A 1.740842 1.5275e-05
11:17791822 G T 0.235258 2.0680e-05
11:17793385 T C 0.101118 -1.5141e-05
11:17795729 T C 0.217113 8.6743e-06
11:17796283 A G 0.045167 -1.9458e-05
11:17799345 T C 0.212737 1.1324e-05
11:17800923 A C 0.160737 -6.1713e-06
11:17804998 T C 0.836968 5.3580e-06
11:17808923 T C 0.042022 -9.5192e-06
11:17811711 T C 0.193130 -7.2879e-06
11:17812540 G T 0.112721 -6.7048e-06
11:17815233 C T 1.126341 -8.2683e-07
11:17816412 A G 1.643117 1.8743e-05
11:17824145 T C 0.047329 -4.4873e-06
11:17827496 A G 0.096484 1.6086e-05
11:17838116 T C 0.965206 1.0621e-07
11:17840645 A G 0.036259 2.2780e-06
11:17841144 A G 0.039819 7.4281e-06
11:17844280 G A 0.176029 2.9804e-05
11:17849868 G T 1.948751 -5.3057e-06
11:17851342 C T 0.899596 1.2544e-06
11:17857842 C T 0.256255 -1.8607e-05
11:17861072 C T 0.032659 8.6966e-06
11:17864148 C T 0.116743 8.2877e-06
11:17864247 C G 1.264918 -2.2001e-05
11:17872074 G C 0.045204 1.6725e-05
11:17873452 T C 0.022888 -3.4222e-06
11:17874226 C A 0.420225 -2.4836e-05
11:17877764 T C 0.036021 5.1503e-07
11:17883383 A G 0.040386 -1.9486e-05
11:17891959 G A 0.291633 -8.1122e-06
11:17893113 A C 0.697531 -5.0046e-06
11:17897201 C T 0.072233 3.6755e-06
11:17898719 A G 0.059035 4.7427e-06
11:17900750 T C 0.132155 1.1523e-05
11:17901878 C T 1.324275 1.8396e-05
11:17911963 C A 0.113251 1.2099e-05
11:17912901 C T 0.031720 4.0105e-06
11:17913170 T C 0.380593 7.0498e-07
11:17924341 C T 0.130669 -4.7228e-06
11:17929728 C T 0.210449 1.7123e-05
11:17930293 G A 0.945661 1.0232e-05
11:17949838 C A 0.782598 -2.1513e-05
11:17950104 C T 0.300153 7.4077e-06
11:17958214 T C 0.022000 -3.3054e-06
11:17965443 A G 0.071043 -7.1710e-07
11:17969186 T C 0.021429 1.2281e-05
11:17970797 T C 0.167162 6.3813e-06
11:17976679 T C 0.034542 -2.3474e-05
11:17990586 T C 0.051701 -1.2514e-05
11:18017064 T C 0.563480 -9.8806e-06
11:18021316 C T 0.785556 -1.9451e-05
11:18039772 C T 0.109450 4.8299e-06
11:18044640 A C 0.131713 1.2811e-05
11:18047816 T G 0.781782 -1.8818e-05
11:18052248 G T 0.163552 1.9701e-05
11:18053545 T C 1.116481 -2.4172e-05
11:18058026 C T 0.797092 -1.8967e-05
11:18068882 C T 0.840749 -5.9333e-06
11:18096091 T C 0.521189 -2.5822e-05
11:18096574 T C 0.825263 -1.9170e-05
11:18102014 A G 0.044072 -1.1747e-05
11:18109343 A G 0.128683 1.4234e-05
11:18120373 C T 0.041423 6.4511e-07
11:18120918 C T 0.166061 -2.0240e-07
11:18126491 A G 0.822060 -2.3607e-05
11:18127464 T C 0.067225 4.3219e-06
11:18132400 C A 0.040512 -2.3005e-05
11:18138106 A C 0.156409 1.3788e-05
11:18141144 T C 0.069815 3.5964e-06
11:18157157 T C 0.073004 -4.7412e-06
11:18158958 T C 0.047179 1.2461e-05
11:18158993 C T 0.337490 -3.1593e-06
11:18159254 G A 1.529951 2.7068e-05
11:18162878 T C 0.044157 6.9926e-06
11:18165679 A G 0.022327 -2.3415e-06
11:18165766 C T 0.105269 -1.7288e-05
11:18172582 A G 0.148137 1.9282e-05
11:18193107 T C 0.675368 -2.1046e-05
11:18193840 C G 0.564330 4.2489e-06
11:18194348 T G 0.099350 1.1183e-05
11:18194878 G T 0.599600 1.0509e-05
11:18195348 T C 0.578153 -2.6689e-05
11:18195609 T C 0.020936 3.6350e-06
11:18209334 A G 0.030272 8.0374e-06
11:18209585 T C 0.190815 -7.1794e-06
11:18210204 G A 0.596291 -4.7198e-05
11:18210814 A G 0.587302 -3.9192e-05
11:18212384 G A 0.620338 3.1083e-05
11:18212985 C G 0.104949 7.9457e-06
11:18215891 G A 0.043297 -5.4285e-06
11:18219240 C T 0.772484 -7.3782e-05
11:18220150 C G 0.050239 -2.1652e-06
11:18224752 G A 0.523131 3.8487e-05
11:18231289 A C 0.991446 -4.8241e-05
11:18234712 G T 1.955031 -7.7621e-08
11:18236312 C T 0.020413 2.3930e-05
11:18236367 T C 0.039924 -3.4040e-06
11:18237027 A G 0.032013 -1.3561e-05
11:18244937 T G 0.098347 6.7003e-06
11:18245666 C T 1.048424 -7.7918e-05
11:18251667 A G 0.118083 -4.5574e-06
11:18252716 A G 0.033291 -9.4548e-07
11:18253176 T C 1.948945 4.0213e-06
11:18257123 C A 0.872928 8.9732e-05
11:18264738 T C 1.534109 4.7388e-06
11:18265799 T C 0.104038 -2.8753e-06
11:18267027 T C 1.745115 -6.2591e-06
11:18274671 T C 0.552753 -1.6660e-05
11:18275477 A G 0.139984 7.3522e-06
11:18276223 T C 0.065154 -4.7017e-06
11:18278098 G T 1.035093 -5.0097e-06
11:18280635 G A 1.479837 -9.6858e-06
11:18280646 G T 0.183097 1.2267e-05
11:18281786 G A 0.431641 -6.1386e-06
11:18282051 G A 0.426338 -1.7508e-05
11:18285205 T C 0.094974 6.0653e-06
11:18287809 A G 0.136119 2.0450e-05
11:18291312 T C 0.135534 -2.6945e-06
11:18291736 A G 1.079070 -1.7462e-05
11:18293709 G A 0.593640 4.2906e-06
11:18303533 A G 0.083251 -3.1277e-06
11:18305333 C T 0.360004 9.0680e-06
11:18306399 A G 0.397133 5.8591e-07
11:18314359 A G 0.071440 1.4512e-05
11:18319180 T G 0.173129 1.0855e-05
11:18319731 T G 0.029449 -1.4899e-05
11:18323517 C T 1.429656 -4.5785e-05
11:18325146 T C 1.171382 -3.5602e-05
11:18335684 A G 1.258669 -5.4211e-05
11:18340241 G T 0.182907 5.6727e-06
11:18340278 A G 0.118433 -2.3379e-05
11:18348186 T C 0.046850 1.0448e-05
11:18355102 G T 0.480007 -3.1438e-05
11:18361376 G T 0.034692 -1.0433e-05
11:18369611 T C 0.089198 1.9325e-05
11:18383584 G A 0.061037 2.9784e-05
11:18385946 G A 0.052646 8.0095e-06
11:18388464 G C 0.256197 -1.4915e-05
11:18396810 C T 0.143517 -7.7227e-08
11:18396819 G A 0.210514 1.4425e-05
11:18402912 T C 0.122540 -8.7154e-06
11:18404416 A G 0.048573 4.9472e-06
11:18411764 C T 0.041117 -8.4731e-06
11:18413187 A G 0.057573 -1.3632e-05
11:18415815 T C 0.228420 1.3173e-05
11:18419534 T C 1.446084 -3.2514e-05
11:18419806 G A 0.341655 -1.2132e-05
11:18435700 T C 0.334944 -7.7244e-06
11:18435817 T C 0.029055 6.7178e-06
11:18446663 T C 0.254079 2.8988e-06
11:18461178 G T 0.062808 1.7479e-05
11:18465392 T C 0.155481 6.8952e-06
11:18472133 A G 0.188598 3.4592e-06
11:18478663 G A 0.076833 1.0114e-05
11:18479211 T C 0.595115 2.5755e-05
11:18488535 A G 0.072046 -1.5300e-05
11:18494774 A G 0.039526 8.0036e-06
11:18506679 C T 0.048563 8.2789e-07
11:18512447 C T 0.082837 -7.7036e-06
11:18515062 T C 0.176672 5.3289e-06
11:18516797 T C 0.064583 -1.2942e-05
11:18523475 A G 0.024193 3.2265e-06
11:18535331 C A 0.324911 4.3215e-06
11:18537800 T C 0.662564 8.1486e-06
11:18542227 G A 0.340931 5.0889e-06
11:18550800 T G 0.055852 -2.1706e-05
11:18576278 T C 0.032587 4.8653e-06
11:18577569 T C 0.028154 9.5364e-06
11:18590005 T C 1.760782 1.5365e-05
11:18591571 G A 0.940785 -2.5979e-06
11:18600283 C T 0.036337 1.9417e-05
11:18603332 A G 0.320981 2.2977e-07
11:18608839 A G 0.238773 9.4978e-06
11:18609717 C T 0.034988 1.0114e-05
11:18611376 C G 0.029646 -7.9894e-06
11:18611951 T C 0.174707 1.3643e-05
11:18628730 A G 0.839974 3.7247e-06
11:18632984 C T 1.481422 -1.6084e-05
11:18633897 C T 0.181884 6.6683e-06
11:18635397 A C 0.026372 -2.7586e-05
11:18636481 T C 0.082595 -1.6573e-06
11:18638853 C T 0.155827 4.0929e-06
11:18640801 A C 0.033811 1.2500e-05
11:18656758 A G 0.077458 1.4378e-05
11:18661845 G T 0.027675 -4.2285e-07
11:18671611 G A 0.033267 5.2620e-06
11:18689653 A C 0.677275 -1.7571e-05
11:18692137 C T 0.583685 -6.4256e-06
11:18701995 A G 0.288931 -1.5168e-05
11:18702657 C T 0.082449 1.5075e-05
11:18703274 T C 0.431400 -3.1118e-06
11:18709886 T G 0.062995 2.8658e-05
11:18714835 T C 0.031962 -2.3463e-06
11:18717887 A G 0.116349 1.6175e-05
11:18719433 C T 0.797088 -5.5668e-05
11:18719929 G A 0.879568 -5.2584e-05
11:18721442 C T 0.437295 3.2013e-05
11:18723210 T C 0.039577 -3.1735e-05
11:18723921 C T 0.048774 -2.3283e-05
11:18725399 T C 0.046363 -1.6329e-05
11:18727448 C T 0.111035 2.7688e-05
11:18728650 C T 0.791462 -5.5525e-05
11:18729237 C T 0.354047 1.9856e-05
11:18729819 T C 0.113466 -4.6298e-05
11:18730895 G A 1.441940 -3.0912e-05
11:18735480 A G 0.037782 -1.1267e-07
11:18735677 A G 0.040162 1.3827e-05
11:18735947 C T 1.503769 -6.1499e-05
11:18738281 T C 1.490339 -5.9394e-05
11:18739358 G A 1.858418 -7.8503e-06
11:18739903 G A 0.369843 5.0727e-05
11:18741260 C T 0.120633 -2.6321e-08
11:18743180 G C 0.840984 2.8362e-05
11:18744505 C T 0.190159 3.2385e-05
11:18746427 G A 0.056298 -3.8129e-06
11:18747474 A C 0.101121 9.3589e-06
11:18748046 G A 0.699381 1.4790e-05
11:18751041 T C 0.940163 1.5831e-06
11:18751854 C T 0.257673 2.9413e-05
11:18753097 C G 0.058038 -1.1357e-05
11:18756585 G A 0.663815 -4.3549e-06
11:18758373 G A 0.042685 -1.4948e-05
11:18761154 G A 0.054853 -3.9514e-06
11:18764026 C G 0.746720 -2.3767e-05
11:18765648 G A 0.031448 -2.1943e-05
11:18767082 C T 1.502987 -4.9625e-06
11:18774441 C T 0.051973 5.3860e-06
11:18777004 T C 1.380865 -1.6913e-05
11:18779139 A G 0.606953 -1.0724e-05
11:18784590 G A 0.457300 -4.2429e-05
11:18784805 A G 1.524055 -1.5757e-05
11:18785336 C A 0.631735 -9.3097e-06
11:18787044 C T 1.841636 -2.1889e-05
11:18787903 A G 0.024713 -9.7243e-06
11:18790683 T C 0.054632 1.4531e-05
11:18792009 A C 0.054707 -3.5151e-05
11:18792184 A G 1.449667 -3.6420e-05
11:18792764 T C 0.024319 -7.1839e-06
11:18792807 G A 0.157901 1.6036e-05
11:18792880 C T 1.884783 -1.7841e-05
11:18793197 A G 0.931919 -2.4562e-05
11:18793323 T C 1.341937 1.1185e-05
11:18793685 T C 0.580435 4.4713e-05
11:18797527 C T 0.022204 -1.1340e-05
11:18797650 C T 1.415486 -4.8227e-05
11:18804934 G A 0.685139 -2.0333e-06
11:18805315 T C 0.057542 1.5877e-05
11:18808557 C T 0.404215 -4.3005e-06
11:18809135 T C 0.051929 3.9764e-06
11:18810693 C T 0.095151 3.9671e-05
11:18814687 A C 0.124729 1.1054e-06
11:18815368 C T 0.546814 -2.5326e-05
11:18816245 T C 0.579541 -9.4503e-06
11:18817229 T C 0.054931 1.4850e-05
11:18823599 A G 0.491104 -1.5563e-07
11:18824813 G A 0.072005 3.7499e-05
11:18858840 T G 1.034359 1.6028e-06
11:18867803 A G 1.760364 -3.7401e-06
11:18868117 C T 0.399333 -4.3365e-06
11:18886795 A G 0.023003 -1.5429e-05
11:18887345 C A 0.172874 9.7578e-06
11:18893046 T C 0.464963 4.6040e-07
11:18903001 G T 0.033186 -1.2861e-05
11:18926092 C T 1.775904 1.4337e-05
11:18971468 G A 0.026325 -4.8107e-06
11:18979703 A G 0.089769 -5.0188e-06
11:18980496 A G 0.791366 1.5119e-05
11:18997469 T C 0.083027 -2.7082e-05
11:19008408 T C 0.040944 -9.6739e-06
11:19009516 T G 0.051677 -1.9136e-05
11:19020397 G T 0.049875 -9.1598e-06
11:19024381 A G 0.060167 2.5248e-06
11:19040177 T C 0.411933 8.3314e-06
11:19053042 T G 0.036500 1.5268e-05
11:19057767 A G 0.789626 7.3694e-06
11:19062554 G A 0.252124 2.4317e-05
11:19077904 G T 0.100438 -6.2069e-06
11:19079004 A G 0.036602 1.1002e-05
11:19079292 G A 0.545906 -1.0025e-05
11:19080439 A G 0.188401 -1.3688e-05
11:19081340 A G 0.114292 -6.7767e-07
11:19083281 C T 1.259991 2.1034e-05
11:19089480 T C 0.078417 -4.0972e-06
11:19101057 G A 0.042416 1.4770e-05
11:19104372 T C 0.092747 6.7933e-07
11:19112656 C T 0.079661 4.7903e-08
11:19114623 T C 0.037605 3.6485e-06
11:19115857 T C 0.220778 -3.8032e-05
11:19118703 C T 0.119613 2.5513e-06
11:19124905 A G 0.339615 -2.6817e-05
11:19131552 C A 0.056145 -4.5165e-07
11:19132288 A G 0.393594 -2.0883e-05
11:19134500 T C 1.310264 4.3582e-05
11:19135804 G A 1.921532 3.3918e-05
11:19140128 A C 0.036555 -1.1800e-05
11:19145288 G A 1.395549 6.6775e-05
11:19145413 T C 0.035226 9.3871e-06
11:19167850 G A 1.438040 7.3004e-05
11:19172911 T C 1.264853 3.9578e-05
11:19173955 C T 0.037119 9.2014e-06
11:19181434 T C 0.166007 4.3823e-05
11:19182570 C G 0.123910 1.7556e-05
11:19184916 G A 0.076867 -5.8753e-07
11:19184951 A G 0.022830 -6.2550e-06
11:19188122 G A 1.284348 -1.0052e-06
11:19189086 G T 0.407958 -2.7025e-05
11:19189752 G A 0.209456 1.9870e-05
11:19191851 G A 1.050481 3.2568e-05
11:19198361 A C 0.048600 -1.0062e-05
11:19200304 A G 0.241272 -1.2633e-05
11:19203165 G A 1.493052 2.5814e-05
11:19203555 C A 0.177777 -2.4644e-05
11:19205207 T C 0.213815 -3.3975e-05
11:19205425 T C 0.027073 1.5448e-05
11:19206913 C T 0.209810 -2.7666e-05
11:19208070 A C 0.928529 -1.1590e-05
11:19209050 C T 0.305573 -8.3304e-06
11:19213023 G A 0.725675 1.7846e-05
11:19214866 T C 0.128772 1.5545e-05
11:19218262 G T 0.304563 -2.3753e-07
11:19223149 A G 0.292415 -3.9713e-06
11:19225123 G A 0.979989 -5.1747e-06
11:19230095 T C 0.048577 -1.7038e-06
11:19231758 G A 0.057433 -5.1051e-06
11:19234797 A G 0.424349 -1.6324e-05
11:19239443 T C 0.099761 5.1776e-06
11:19239579 A G 0.161325 -6.2607e-06
11:19251826 A G 0.201742 -4.3217e-05
11:19251968 C T 0.193188 -4.4064e-05
11:19259115 A G 0.379478 -3.3199e-05
11:19265226 T C 0.515002 2.3042e-06
11:19276058 T C 1.542890 6.6052e-06
11:19278531 T A 0.218690 -2.9206e-06
11:19281653 G T 1.051008 5.0254e-06
11:19284671 G C 0.044990 -2.0347e-06
11:19287901 G A 0.155069 -1.3076e-05
11:19289727 C T 0.116352 -1.7300e-05
11:19295632 T G 0.086709 1.6464e-05
11:19299216 G C 0.110617 2.4051e-05
11:19300736 A G 0.039224 4.1357e-06
11:19300756 C T 0.468907 -1.2121e-05
11:19303067 C T 0.752714 1.7226e-05
11:19309674 G A 0.324595 7.5289e-06
11:19309709 G T 0.208032 1.5031e-05
11:19311030 T G 0.329902 4.8996e-05
11:19311303 G A 0.085468 -3.5390e-05
11:19313755 C T 1.215120 3.2656e-05
11:19318913 T C 0.032074 -6.0111e-06
11:19325063 T C 0.068007 -1.9340e-05
11:19330074 C G 0.067643 -1.6735e-05
11:19331234 A G 0.298358 8.2324e-06
11:19342039 C T 1.795416 -5.9949e-06
11:19345589 A G 0.250060 -1.9473e-05
11:19350768 A G 0.456855 -2.8597e-06
11:19351469 G C 0.133984 2.0055e-06
11:19364067 A G 0.305273 9.9533e-06
11:19369293 A G 0.064192 3.5004e-06
11:19372237 A G 0.054666 -1.8817e-05
11:19373169 T C 0.133994 -1.6663e-05
11:19379648 G A 0.040169 2.8153e-05
11:19382058 T G 0.049022 -4.2982e-08
11:19383074 A G 0.036946 -7.5058e-06
11:19388069 G A 1.306151 1.8256e-05
11:19389360 A C 0.067837 -1.9440e-05
11:19393173 T C 1.486195 1.8116e-05
11:19398174 T C 0.166853 -7.2566e-06
11:19398650 T C 0.066851 1.0727e-06
11:19399532 A G 0.027202 -9.1210e-06
11:19404001 C T 0.045768 1.2068e-06
11:19408733 G A 0.280101 -1.5168e-05
11:19413100 A G 0.600300 -4.7243e-06
11:19413403 T C 0.076979 -1.2651e-05
11:19414953 C A 1.545852 -5.4254e-07
11:19415032 A G 0.078189 1.1251e-05
11:19415602 A G 0.041383 3.6865e-05
11:19418355 C A 0.797704 -1.4484e-05
11:19419843 A G 0.725424 6.3258e-05
11:19421401 C T 0.058678 -1.0998e-05
11:19422628 G A 0.480820 -1.2269e-05
11:19424501 G A 0.096093 -1.0795e-05
11:19427092 G T 0.623548 -1.9722e-05
11:19427476 G T 0.276232 2.2770e-07
11:19431413 T G 0.233371 6.9742e-06
11:19431539 T C 0.144877 3.4838e-06
11:19441522 C A 1.399500 -1.8276e-05
11:19442292 A C 1.850931 3.5800e-06
11:19446562 A G 0.023857 -1.0715e-05
11:19450687 A C 0.689100 3.0912e-05
11:19469119 T C 0.106006 1.3056e-05
11:19470002 G C 0.100125 -2.2103e-05
11:19471443 A G 0.384122 2.8829e-05
11:19472049 A G 0.761785 2.1717e-05
11:19472651 A G 0.075415 -2.3921e-06
11:19475028 A G 0.220988 5.8132e-07
11:19478525 A G 0.586738 2.8770e-05
11:19481871 C G 0.787260 -1.9674e-05
11:19483304 A G 1.412925 5.1224e-06
11:19504056 G A 0.037843 5.5655e-06
11:19505609 A G 0.023833 -2.2479e-06
11:19509950 G A 0.896373 5.8294e-06
11:19521110 C T 0.097476 -1.7675e-05
11:19528822 G A 0.782945 -1.9308e-05
11:19531673 C T 0.024588 -8.0394e-06
11:19536099 G A 0.380824 2.3492e-05
11:19541555 A G 0.048872 -2.2886e-05
11:19544364 G T 0.738880 -2.0148e-05
11:19546078 T C 0.073569 1.3289e-05
11:19547522 G A 0.026848 -1.0635e-06
11:19549934 G A 0.805180 -4.8239e-06
11:19556074 A G 0.022694 5.4647e-06
11:19556270 A G 0.029932 2.3279e-06
11:19559749 T C 0.197822 2.0649e-05
11:19562013 C A 0.517456 1.4233e-05
11:19564496 C T 0.201800 1.9537e-05
11:19565635 A G 0.154525 -3.1615e-05
11:19567075 C A 0.356417 -6.6236e-06
11:19569074 A G 1.806132 -1.8991e-05
11:19569535 T C 0.037340 -1.7495e-07
11:19569563 A C 1.665192 -1.9087e-05
11:19574197 G A 0.481697 -1.1142e-05
11:19583390 T G 0.124542 2.9652e-05
11:19586853 A G 0.333992 -7.9858e-06
11:19594002 G A 1.369421 -1.8093e-07
11:19594992 G A 0.043997 -2.0239e-05
11:19596205 C T 0.027562 6.4462e-06
11:19599971 C T 1.807414 2.3295e-05
11:19609944 A C 1.756858 7.8154e-06
11:19614747 A G 0.215491 -1.8224e-05
11:19627896 G A 1.925680 4.1253e-06
11:19631202 G A 0.132158 -1.1673e-05
11:19639644 G A 0.037935 -1.0727e-06
11:19657846 T C 0.031754 3.4258e-06
11:19658312 A G 0.028232 3.0142e-06
11:19675359 T C 0.064185 -9.7896e-06
11:19684290 T C 0.032937 1.2969e-05
11:19698825 C T 0.085356 -3.3839e-05
11:19701350 A G 1.759758 7.1359e-06
11:19701379 G A 1.808777 6.4138e-06
11:19705593 G T 0.199294 -1.9984e-05
11:19710216 C T 1.823182 -1.9790e-05
11:19712573 G T 0.031190 2.9818e-06
11:19717062 A G 0.174424 2.6339e-06
11:19722555 C T 1.623711 7.7400e-06
11:19729452 C G 0.107431 2.1467e-05
11:19735746 T C 0.113207 8.6369e-06
11:19735987 G A 0.983378 1.4922e-05
11:19737593 A G 0.203632 -9.0614e-06
11:19739815 G A 0.052259 8.9732e-06
11:19748830 T C 0.195758 -6.7179e-06
11:19756789 C T 0.621039 1.9294e-05
11:19757005 A G 0.041216 -1.1800e-05
11:19757364 C T 0.033016 3.5387e-07
11:19770798 T C 0.216497 -5.0025e-06
11:19770987 A G 0.854892 1.2559e-05
11:19771054 T C 0.924476 -9.1248e-06
11:19771138 T A 0.056549 8.5937e-06
11:19777121 T C 0.020515 2.1419e-05
11:19781153 T C 0.037588 -1.3834e-05
11:19782861 G A 0.660140 -1.6416e-05
11:19783308 T C 0.026284 -1.0552e-05
11:19786640 C T 0.767517 -1.9982e-05
11:19789118 G A 0.326193 1.2762e-05
11:19790797 A G 0.254929 -1.5507e-05
11:19792216 T C 0.105588 4.5913e-06
11:19804145 A G 0.030615 -5.3177e-06
11:19808063 T G 0.328623 -3.4076e-06
11:19809755 C A 0.986928 -3.7001e-06
11:19810766 A G 0.155865 -5.5927e-06
11:19816149 C A 0.188292 2.4737e-05
11:19820452 C T 0.020484 2.3338e-07
11:19822500 G C 0.038449 1.1561e-05
11:19822778 T C 0.085155 2.8323e-06
11:19832639 A G 0.259692 2.7574e-05
11:19836403 C T 1.272261 -5.4638e-06
11:19838292 C T 0.389433 -3.4680e-06
11:19838349 C T 0.045452 -4.4860e-08
11:19838663 T C 1.754084 -3.6536e-06
11:19841807 A C 1.081225 -2.5925e-05
11:19842316 G A 1.784196 -1.3956e-05
11:19848022 C T 1.351892 -1.8698e-05
11:19848473 T C 0.027437 4.2500e-06
11:19848474 A G 0.539695 -9.8350e-06
11:19848912 G A 0.043372 2.9890e-05
11:19849896 T C 0.022231 1.4637e-06
11:19852152 C G 0.068115 -5.0757e-06
11:19854088 A G 0.616660 -1.3524e-05
11:19855883 G A 1.306586 6.7552e-05
11:19855903 G A 0.357774 4.2801e-05
11:19856396 T C 0.256251 1.2346e-05
11:19857043 T C 0.397589 -1.6849e-05
11:19858957 A G 0.023829 -2.1372e-06
11:19861308 C A 0.294425 -3.0369e-06
11:19861995 A G 1.062611 8.4594e-06
11:19867475 G T 0.342852 2.3298e-06
11:19868759 C T 0.635617 -5.5077e-06
11:19876050 T G 0.268008 -3.9961e-05
11:19877912 T C 0.047771 2.3176e-05
11:19882812 G A 0.223277 2.2549e-05
11:19883824 C G 0.121894 -2.2448e-05
11:19885510 A G 0.128894 2.9701e-05
11:19885634 T C 0.055407 -3.0527e-05
11:19891290 C T 0.416526 4.2524e-05
11:19898188 G A 0.487314 -1.2604e-05
11:19904490 G A 0.417100 2.3295e-05
11:19905436 T C 0.095025 -1.1855e-05
11:19906795 T C 1.290239 6.7915e-07
11:19907615 C A 0.405905 -1.1797e-05
11:19907925 C T 0.057029 4.7228e-06
11:19908124 A G 0.048104 9.1656e-06
11:19909206 A G 0.076010 -2.6066e-05
11:19910401 G A 0.058392 1.1360e-05
11:19912646 A C 0.306960 -1.1483e-05
11:19921028 G A 0.301122 4.6856e-07
11:19921293 C T 0.736289 6.9829e-06
11:19921355 A G 0.907712 6.7449e-06
11:19926420 T C 0.634750 1.5397e-05
11:19930124 G A 0.061387 -9.4638e-07
11:19930435 G T 0.256738 2.0200e-05
11:19931852 C T 1.928981 7.7788e-06
11:19937036 G A 0.258101 6.1753e-05
11:19939841 T C 0.916745 -2.0199e-05
11:19942585 G A 0.108199 -2.1595e-07
11:19948073 A G 0.802956 7.5657e-06
11:19949618 C T 0.022344 -1.0988e-05
11:19950260 A G 0.118892 -1.2003e-06
11:19953047 T C 0.059663 3.1872e-06
11:19953289 A G 0.033192 1.5950e-05
11:19955194 C G 0.063458 1.1115e-05
11:19955322 T C 0.024843 -1.0479e-05
11:19955905 G A 0.147834 1.0834e-05
11:19956948 G A 1.083003 -2.2530e-05
11:19957211 A G 0.106479 -1.5852e-05
11:19959099 A G 0.076744 -2.7331e-05
11:19959313 A G 1.021619 4.0988e-06
11:19960416 C T 0.027902 8.2280e-06
11:19963642 G A 0.374613 3.5765e-05
11:19967872 C T 0.453159 -6.3463e-06
11:19969010 T C 0.033866 3.3404e-06
11:19971251 A G 0.030473 -7.7743e-06
11:19971703 C G 0.093250 -1.7858e-05
11:19975274 A G 1.815169 2.9950e-05
11:19976809 G A 0.813136 -1.5430e-05
11:19977718 G A 1.304383 9.4026e-06
11:19981190 A G 1.151839 -5.2625e-06
11:19985339 G C 1.113071 2.9805e-06
11:19985876 T C 0.034481 4.8913e-06
11:19987362 G A 1.596234 9.3503e-06
11:19988521 C T 0.068054 1.5983e-05
11:19988694 T C 0.297756 -2.1295e-05
11:19990698 C T 1.616636 1.5282e-05
11:19992797 T C 0.180058 3.6244e-05
11:19993934 C G 1.674212 1.4995e-05
11:19996984 T C 1.321368 -4.3223e-06
11:19997143 A G 0.041104 -2.6057e-06
11:19997228 T C 0.071294 1.0876e-05
11:19997298 A G 0.442266 -1.5118e-05
11:20001383 C T 0.032305 7.7388e-06
11:20006316 A G 0.234822 -1.9698e-05
11:20007675 C T 1.326781 -6.1477e-06
11:20011445 C T 1.550520 2.0646e-05
11:20017218 G C 0.223674 4.0513e-05
11:20019716 T G 0.466547 -1.6292e-05
11:20019891 T C 0.150582 1.0627e-05
11:20019990 T C 0.062679 1.2429e-06
11:20020589 T G 0.286945 -3.2400e-06
11:20022249 T C 0.109722 -1.0898e-05
11:20022435 C A 0.378485 -7.0172e-06
11:20024894 T G 0.130332 -8.2157e-06
11:20035823 G A 0.060112 -6.6178e-06
11:20037120 T C 0.240027 -1.3556e-05
11:20039079 T C 0.053197 8.7061e-06
11:20040206 C T 0.164521 1.4070e-05
11:20044696 G A 0.335253 1.2552e-05
11:20046171 A G 0.165711 -1.4905e-07
11:20046848 G T 0.260168 -2.4463e-05
11:20047332 T C 0.159112 -5.0473e-06
11:20050483 G A 0.076085 2.4484e-05
11:20052212 T C 0.526796 -1.1391e-05
11:20055240 C T 0.083972 2.2098e-05
11:20055663 T G 1.240422 -1.0854e-06
11:20058768 T C 0.523341 2.1221e-06
11:20062277 C T 0.970513 2.3244e-05
11:20065673 T G 0.375636 -1.0106e-05
11:20065779 G C 1.974393 -2.6143e-06
11:20068964 G A 1.107791 2.0984e-05
11:20070668 G A 0.053275 -9.1983e-06
11:20072722 C T 0.104745 -3.1765e-06
11:20075275 G A 0.028028 1.2477e-05
11:20079333 A G 0.183696 1.3599e-05
11:20083701 C A 0.044221 -3.8080e-06
11:20086415 C T 0.220132 3.3357e-05
11:20087212 C T 1.020861 2.2782e-05
11:20087893 G T 0.885936 -1.3114e-05
11:20089549 C T 0.056896 -1.9449e-06
11:20089574 G A 0.034036 -1.5390e-05
11:20089792 C G 0.361989 -9.7636e-07
11:20089944 C T 0.372080 -1.4149e-06
11:20091167 A G 0.263337 7.5547e-07
11:20092350 C T 0.975083 -5.3521e-06
11:20097434 G A 0.472827 1.8772e-06
11:20098893 G A 0.648047 -1.7687e-05
11:20099005 C G 0.044772 -1.6030e-05
11:20099930 G T 0.047009 -6.2249e-06
11:20101425 T C 1.741607 -2.5488e-05
11:20101924 G T 1.216484 -1.8756e-07
11:20110173 A G 0.059742 2.9887e-06
11:20112492 A G 0.997556 -1.1781e-05
11:20113184 G A 0.047285 -1.9330e-05
11:20113326 A G 0.045612 -1.5704e-05
11:20113591 A C 1.693598 -8.8821e-06
11:20115277 T C 1.223453 2.6603e-06
11:20116556 C T 1.318407 5.6078e-05
11:20116843 G A 0.133389 4.1664e-05
11:20117790 T C 0.025539 -3.4062e-06
11:20119506 C T 0.381239 -3.5392e-06
11:20121234 G A 1.514713 4.0286e-05
11:20121505 G A 1.930028 -2.6939e-05
11:20123299 T A 1.036290 -3.3041e-06
11:20123691 C T 0.455161 1.1463e-05
11:20124434 G A 0.038030 1.3100e-05
11:20127046 A C 1.659334 -1.0369e-05
11:20129311 A G 0.144577 -4.1848e-05
11:20129964 A G 0.067259 2.5975e-06
11:20130683 G A 0.161281 -1.3789e-05
11:20131200 T C 1.752745 1.4802e-05
11:20134174 A G 0.043905 -1.3951e-05
11:20137957 T G 0.119562 -8.6342e-07
11:20138414 T C 0.160298 -2.4120e-06
11:20138596 A C 1.752394 1.5345e-06
11:20141839 A G 0.442728 -3.3441e-06
11:20142714 T C 0.048128 -2.7878e-06
11:20144052 A G 0.081263 -7.8255e-06
11:20144079 C T 0.073593 -1.0294e-05
11:20145010 G A 0.086763 1.0160e-05
11:20149017 A G 0.035940 -1.3810e-05
11:20151087 G A 0.247466 2.1962e-05
11:20151420 C T 0.033362 7.6465e-06
11:20152156 C T 0.363927 3.3780e-06
11:20156166 T G 1.315208 -4.4585e-06
11:20156775 A T 0.381141 -1.3865e-05
11:20157835 A G 0.134664 -3.4190e-05
11:20159583 C T 0.287696 1.7739e-06
11:20161170 G A 0.029697 -1.6676e-05
11:20161931 A G 0.866156 6.6947e-06
11:20162833 T C 0.252246 -6.6884e-06
11:20163553 A G 0.067106 -3.0169e-06
11:20165500 G T 1.591035 -3.2766e-05
11:20169982 C T 0.306780 1.7505e-05
11:20175605 T G 1.860668 -9.4731e-06
11:20176986 C T 0.766742 -2.2413e-05
11:20178131 G C 0.254582 2.8661e-05
11:20179231 G T 0.859829 7.1536e-06
11:20179956 C A 0.258662 2.7384e-05
11:20180604 G A 1.863790 -2.7201e-06
11:20181876 A G 0.039285 -6.7777e-06
11:20183835 G T 0.745411 -6.6810e-06
11:20185911 T C 0.048549 -6.8127e-06
11:20185940 T C 0.047502 -2.1314e-05
11:20186756 T C 0.042671 -5.9848e-06
11:20187679 A G 0.020419 1.2173e-05
11:20188946 T C 0.078448 3.3408e-06
11:20189976 A G 0.136064 -1.4471e-05
11:20193796 G A 0.184974 6.9074e-05
11:20194626 G T 0.230511 2.4030e-05
11:20202134 A G 0.702036 -2.0071e-05
11:20203103 T C 0.092727 2.1230e-05
11:20217304 C A 0.523100 4.5222e-06
11:20218607 A G 0.216987 3.2697e-06
11:20220144 C T 0.024727 9.3898e-06
11:20230601 C T 0.262555 -6.2473e-06
11:20235805 A G 0.207325 5.9738e-06
11:20238149 T C 0.858520 6.6021e-06
11:20244114 C T 0.288434 2.2883e-05
11:20244652 G A 1.083918 6.1553e-07
11:20246743 A C 0.084540 2.9336e-06
11:20249251 T C 1.200117 8.8927e-06
11:20265438 A G 0.232378 -3.9030e-05
11:20269390 G A 1.693030 -5.0008e-06
11:20272195 A G 1.977636 1.1788e-05
11:20272425 T C 0.070730 7.1654e-07
11:20276221 A G 1.036575 -2.3437e-05
11:20280253 G A 0.020858 2.9179e-05
11:20282368 T C 0.789891 -2.6230e-05
11:20288810 C T 0.595428 1.4503e-05
11:20290186 A G 1.662853 4.4329e-06
11:20292262 A G 0.104817 -2.5603e-05
11:20293239 A G 0.056706 -1.6247e-05
11:20306987 G A 0.563089 9.7283e-06
11:20309358 C T 0.039554 -1.0558e-05
11:20310244 G A 1.253215 -3.2396e-06
11:20316202 A G 0.581965 1.0018e-05
11:20326091 A G 0.519656 3.0042e-05
11:20327700 G C 0.133946 -1.8036e-05
11:20336022 T C 0.089330 -1.1976e-05
11:20340987 C A 0.347768 -1.8188e-05
11:20342458 A G 0.038513 -1.3951e-05
11:20348171 T C 0.034216 3.4209e-07
11:20348856 G T 0.610914 6.6346e-05
11:20352734 A G 0.287129 -2.0406e-05
11:20357928 A C 0.733393 -9.1913e-06
11:20363159 A T 0.902078 -3.3392e-05
11:20372360 G A 0.846406 -3.1329e-05
11:20372362 G A 0.069091 -8.5357e-06
11:20373033 G A 0.053102 -1.1491e-05
11:20373730 T C 0.453859 -6.8784e-06
11:20378577 G A 0.035086 3.5755e-06
11:20380868 A G 0.020912 -1.3981e-05
11:20386301 C A 1.112371 2.5912e-05
11:20391787 C T 0.511058 -2.1750e-05
11:20399344 T C 0.134205 -1.1330e-07
11:20404613 G T 1.905805 -7.2174e-06
11:20416589 G T 0.140243 3.7139e-05
11:20432892 A G 1.886262 -2.8960e-07
11:20451879 C T 1.900259 -4.0121e-06
11:20453750 T C 0.059371 4.5034e-05
11:20459724 G A 0.084183 -1.7955e-05
11:20460371 G A 0.093206 1.0282e-05
11:20469360 G A 0.069316 1.2508e-05
11:20471736 G T 0.201681 -1.0646e-05
11:20483650 C T 0.051507 9.7127e-06
11:20484886 T C 0.064015 1.1484e-05
11:20498814 G A 1.813523 5.8198e-06
11:20502071 A G 0.095770 1.4389e-05
11:20509740 G A 0.156416 2.0044e-05
11:20513260 G A 0.546511 -4.3579e-05
11:20520345 G A 0.031153 -2.2672e-05
11:20521666 G A 0.078583 8.8698e-06
11:20523201 A G 0.091078 -3.4297e-05
11:20532700 A G 0.047156 5.2773e-06
11:20536677 C G 0.141762 -3.5191e-06
11:20537480 C T 0.056267 5.2283e-06
11:20543610 G A 0.211602 -7.5043e-06
11:20544421 G A 0.121020 1.4533e-05
11:20546402 T C 1.546793 4.5112e-05
11:20551427 A G 0.071406 -1.7039e-05
11:20559009 T C 0.083319 1.1466e-05
11:20565191 T G 1.476200 2.8653e-05
11:20567545 C T 0.177158 8.2969e-06
11:20572834 A G 1.268107 -1.0377e-05
11:20574033 G A 0.578279 2.4697e-06
11:20582309 T C 0.075085 6.8704e-07
11:20585803 G T 0.131893 6.0695e-05
11:20596670 G T 0.058525 -3.6367e-05
11:20602578 T C 0.545927 -3.3654e-05
11:20603009 T G 0.280897 4.5832e-07
11:20603221 T G 0.048046 1.7059e-05
11:20606224 T C 0.077839 3.0211e-05
11:20614167 C A 0.067626 -1.5736e-05
11:20622605 G A 0.210629 1.3663e-05
11:20622937 A C 0.065814 1.7271e-06
11:20622975 A G 0.673739 1.8799e-06
11:20625081 C T 0.465021 -9.9071e-06
11:20630385 T C 0.078733 2.6610e-05
11:20638531 A G 0.765266 -1.7934e-05
11:20640883 C A 0.444187 3.6932e-05
11:20641022 A G 1.392720 -5.2092e-05
11:20645999 T C 0.606933 2.7895e-05
11:20648007 T C 0.046836 -3.1755e-05
11:20648364 C G 0.329932 4.7867e-06
11:20648380 A G 0.585228 2.2884e-05
11:20648556 A C 1.233819 -3.4351e-05
11:20648846 T G 0.534228 -1.4449e-05
11:20650770 C T 0.164473 1.4981e-05
11:20653783 G A 0.421136 -2.8368e-05
11:20657520 C T 0.051983 2.8403e-05
11:20659757 A G 0.745707 -2.8061e-05
11:20665566 C A 0.642893 3.7100e-05
11:20670662 A G 0.051779 6.9895e-06
11:20671224 T C 0.064960 -1.4338e-05
11:20671568 A G 1.733845 6.8292e-06
11:20675645 G A 0.101417 2.6267e-05
11:20680283 A G 0.111824 -1.7187e-05
11:20681843 G C 0.052116 -2.6397e-05
11:20684366 T C 0.932010 -1.2932e-05
11:20685887 T C 1.373273 1.0822e-05
11:20687297 T G 0.361473 -9.1327e-06
11:20689056 T G 0.055876 -1.0266e-05
11:20689247 G A 0.021613 1.7106e-05
11:20689486 G A 0.217980 -2.0811e-05
11:20690111 G T 0.634074 1.1379e-05
11:20692208 G A 0.945202 4.3418e-07
11:20692327 T G 0.063199 3.8762e-06
11:20692597 A G 0.225214 2.4151e-05
11:20696659 C A 0.268736 -3.2008e-05
11:20696690 T C 0.023098 -2.1056e-06
11:20697097 T C 0.028953 -9.2911e-06
11:20698929 G C 1.489659 2.3566e-05
11:20699233 A G 0.059198 -3.2816e-06
11:20701178 A G 0.022106 2.0755e-05
11:20703518 G T 0.251917 -5.6991e-05
11:20718728 C T 0.406714 1.1126e-05
11:20735026 T C 0.089269 -1.0444e-05
11:20740264 A G 1.613250 6.2302e-05
11:20743908 T C 0.042586 1.9713e-05
11:20746890 A G 0.300677 -4.0668e-05
11:20754381 C T 0.332496 1.3752e-05
11:20760175 T C 0.072974 -1.4439e-05
11:20763105 T C 0.049155 1.4238e-05
11:20764527 T C 1.301330 2.1163e-05
11:20774632 G A 0.055169 7.6580e-06
11:20775804 A G 0.027202 -2.5513e-06
11:20776697 A G 1.626631 3.0657e-05
11:20778475 G A 0.076693 2.2147e-05
11:20779281 A G 0.160111 -1.3896e-05
11:20781586 C T 0.328960 2.0230e-05
11:20782189 A G 0.037075 -2.1418e-05
11:20785332 T C 0.088137 -1.7796e-05
11:20785926 C T 1.703671 2.9162e-05
11:20790071 T C 0.036929 -4.1068e-06
11:20791256 T C 0.031248 1.5844e-05
11:20792282 C T 0.639466 -2.0973e-06
11:20800390 A G 0.425654 -1.1172e-05
11:20805286 A G 1.507838 1.2726e-05
11:20809264 G T 1.373685 1.7654e-05
11:20820962 C T 0.178467 -1.1538e-05
11:20828130 G A 0.044854 -7.9548e-06
11:20831600 C T 0.404045 -5.4903e-06
11:20836004 A G 0.085992 1.2959e-05
11:20836447 A G 0.101821 4.0094e-06
11:20842974 G A 1.532626 1.1828e-05
11:20852227 G A 0.143863 1.7391e-05
11:20853197 C A 0.234302 -1.7754e-05
11:20859887 C T 0.125385 -3.5703e-05
11:20865910 T A 0.343508 -4.5869e-06
11:20867920 A G 0.412789 -1.1853e-05
11:20876550 C T 0.092013 -3.2025e-05
11:20882864 A G 0.190937 -5.3884e-05
11:20888031 T G 1.531426 2.7240e-05
11:20891797 G A 1.457494 1.2382e-05
11:20899163 G A 1.675667 5.3424e-06
11:20903772 C T 0.083483 -1.2352e-05
11:20910614 C T 1.734508 3.0023e-05
11:20911090 T C 0.105452 -2.8677e-05
11:20916395 A G 0.026056 -4.3597e-06
11:20920616 T C 0.036144 6.3388e-07
11:20921253 C T 1.556068 9.4283e-05
11:20922067 A G 0.110164 2.8784e-05
11:20925402 T C 0.160291 1.3093e-05
11:20930897 C T 0.077645 -1.6004e-06
11:20930997 G A 1.889540 1.7208e-05
11:20931802 T C 0.071899 1.6210e-05
11:20936373 C T 0.122149 -3.7859e-05
11:20937855 A C 1.884919 2.0708e-05
11:20939655 C T 0.120616 9.9095e-07
11:20950550 T G 0.161791 -7.7750e-07
11:20955053 G A 0.087358 1.4277e-05
11:20955287 G T 0.043208 2.9588e-06
11:20957161 A G 0.181602 5.0879e-05
11:20959004 T C 0.102120 1.8833e-05
11:20959394 T C 0.097843 1.6406e-05
11:20960917 G A 1.507532 -1.8943e-05
11:20970939 G T 0.110066 2.1238e-05
11:20978612 A G 0.392690 2.8397e-06
11:20982770 A C 0.046618 8.8117e-06
11:20984205 T A 0.092876 6.0785e-06
11:20988027 C T 0.153866 -2.6059e-05
11:20989193 C T 0.035518 -3.8888e-06
11:20994611 A C 0.092336 1.0043e-05
11:21007031 T C 0.179653 3.0089e-05
11:21008069 T C 0.114275 6.2533e-06
11:21008313 G T 0.064294 1.5366e-05
11:21016033 G A 0.531113 -5.2305e-06
11:21016295 C A 0.468251 1.2916e-05
11:21017138 T G 0.316836 -2.2152e-05
11:21018771 C T 0.287105 -8.1336e-06
11:21022626 A G 0.497567 1.7567e-05
11:21023048 C T 0.464963 -1.9033e-05
11:21023274 T C 0.026383 1.2953e-05
11:21033554 T C 0.084611 1.1705e-06
11:21038721 G A 0.117505 8.0428e-06
11:21047605 T C 1.869879 4.4256e-05
11:21049878 T G 0.380522 1.1323e-05
11:21050393 G A 0.022843 -8.4457e-07
11:21054400 C T 0.147508 -2.5282e-05
11:21056520 T G 0.107152 -4.6055e-05
11:21059030 G A 0.293282 1.8719e-05
11:21062689 A G 0.106690 -2.9699e-06
11:21063622 C T 0.271996 -1.7146e-05
11:21064322 T C 0.195833 -1.5183e-05
11:21064581 A C 0.171008 2.8858e-05
11:21065300 A T 0.052262 1.3200e-06
11:21070913 T C 0.487844 -8.3704e-06
11:21075331 A G 0.342828 5.8200e-06
11:21077519 C T 0.021371 2.7793e-06
11:21079681 G A 1.149361 -8.6556e-06
11:21081891 A G 0.715482 -1.7623e-05
11:21082995 G A 0.440760 6.4954e-06
11:21084216 A G 1.465116 -7.9680e-06
11:21084889 C T 0.094284 1.6528e-06
11:21086918 T G 0.038765 2.9205e-05
11:21091725 G A 0.051616 -8.7838e-06
11:21094538 G T 0.034529 8.6178e-07
11:21094621 C T 0.874074 5.9741e-06
11:21109736 T C 0.349590 -1.3469e-05
11:21113696 G A 0.029323 -2.3415e-05
11:21114073 T C 0.083622 8.3736e-06
11:21126948 A G 0.111028 4.8300e-06
11:21130957 C T 0.035967 6.5893e-06
11:21135086 C T 0.057059 -2.9399e-05
11:21135713 T C 0.023316 -9.1496e-06
11:21138276 T C 0.020368 6.4801e-06
11:21139432 C A 0.057399 -1.4529e-06
11:21141994 T G 0.338340 -2.8466e-05
11:21151161 C T 0.214049 4.4588e-06
11:21151875 T C 1.421568 -1.3815e-05
11:21158493 A G 0.039326 1.1844e-05
11:21164000 C G 0.396212 -2.6855e-05
11:21166174 G A 0.695056 2.8494e-05
11:21174213 C G 0.198985 -1.3262e-05
11:21176538 T C 0.047411 -1.3155e-05
11:21181521 T C 0.101359 3.2155e-06
11:21184296 A G 1.561892 2.6482e-07
11:21184719 C T 0.147158 -2.0721e-05
11:21185737 C T 0.491142 1.5571e-05
11:21188308 C T 0.032128 7.9518e-06
11:21190116 A C 0.046343 -4.0746e-06
11:21194295 C A 0.954096 -3.3376e-06
11:21196180 T G 0.712596 -2.9614e-05
11:21205247 A G 0.988216 -2.7519e-05
11:21210092 A C 1.479786 2.0927e-05
11:21216427 A C 0.027093 -9.6034e-06
11:21220155 A T 0.063369 -3.0986e-05
11:21227564 T G 0.114730 -4.1732e-05
11:21228203 A G 0.207209 -1.7424e-05
11:21239470 G T 0.234533 2.8193e-05
11:21239474 A G 0.226846 -9.9176e-06
11:21240436 T G 0.150065 -1.3495e-05
11:21240672 A G 0.143918 -4.1147e-05
11:21247267 A G 0.036762 1.0138e-05
11:21248971 G A 0.314470 1.8510e-05
11:21249177 A G 0.948024 7.7670e-06
11:21250615 A G 0.030054 -5.8977e-06
11:21253899 C A 1.025373 1.1879e-05
11:21255348 C T 0.693666 -3.8571e-05
11:21257955 A C 0.068030 -2.5529e-06
11:21259201 T G 0.350022 -7.3486e-06
11:21259545 A G 0.624588 -1.9705e-05
11:21260860 C T 0.067646 -3.4564e-05
11:21260940 T C 0.049012 -4.1835e-06
11:21262344 A G 0.454658 1.6390e-05
11:21262460 T C 0.467248 2.5279e-05
11:21262591 C T 0.598284 -7.4662e-06
11:21263171 G T 1.571714 -4.3477e-06
11:21263842 T C 0.342022 -1.4539e-05
11:21264181 A G 0.318883 6.7221e-06
11:21264617 A G 0.098982 3.5942e-06
11:21264711 T C 1.409951 -7.3270e-06
11:21279056 A T 0.069384 6.9681e-06
11:21281105 G A 0.124434 3.0450e-05
11:21283102 T C 0.449678 1.8335e-06
11:21283527 A G 0.278384 -6.8937e-06
11:21285515 A G 0.039822 3.6221e-06
11:21289902 G A 0.185046 -2.0860e-05
11:21301878 G A 0.071804 1.3391e-05
11:21305927 C T 1.909085 -7.6962e-06
11:21306929 C A 0.067214 3.7095e-06
11:21308000 A G 0.037242 3.4546e-06
11:21308589 G A 0.104130 -1.8425e-07
11:21309799 G A 0.067952 2.3014e-06
11:21315859 T C 0.073134 3.8140e-06
11:21321010 C T 0.208039 1.0055e-04
11:21321305 C T 0.614834 -2.1358e-05
11:21324159 G C 0.067337 -1.4371e-05
11:21326156 G A 0.050814 8.7768e-06
11:21329752 T C 0.103501 -1.2633e-05
11:21330530 G A 0.970513 -3.1201e-05
11:21342067 C T 0.790258 -7.0502e-05
11:21343384 A C 0.059062 -1.4151e-06
11:21343939 G A 1.844951 -3.2196e-05
11:21345128 G A 1.051990 -2.1969e-05
11:21345249 A G 1.813170 -3.3775e-05
11:21350620 G A 0.485852 -1.3774e-05
11:21351017 T G 0.309462 2.5862e-05
11:21353780 A G 0.294768 2.6789e-06
11:21357253 G A 1.043871 -4.0784e-05
11:21359470 G A 0.394141 6.9735e-06
11:21361563 G A 0.041845 5.6053e-06
11:21362546 T C 0.062326 7.4377e-06
11:21362764 A G 0.395413 -9.7141e-06
11:21364574 G T 0.438733 -1.9065e-06
11:21366741 A C 0.728538 1.3990e-05
11:21367530 G A 0.803208 -6.1026e-06
11:21370159 G A 0.320076 1.6532e-05
11:21370866 G A 0.027505 -1.1287e-05
11:21374517 C T 0.238209 -8.2587e-06
11:21376048 T G 0.079416 1.2112e-05
11:21376291 T C 0.065793 -3.8276e-05
11:21378056 T C 0.626309 4.3369e-05
11:21378172 T C 0.552679 4.4454e-06
11:21383866 G T 0.743912 -1.0175e-05
11:21387264 C T 1.256908 -1.9590e-07
11:21391795 T C 1.391003 1.6482e-05
11:21392487 T C 0.092370 -1.4137e-05
11:21392886 A G 0.174438 -1.6205e-05
11:21393356 T C 0.033254 -1.3761e-05
11:21393685 T C 0.562898 1.4880e-05
11:21395259 A C 0.463372 4.3022e-05
11:21396218 T C 0.390636 -3.2655e-05
11:21400116 T C 0.300830 7.4166e-06
11:21403581 A G 0.043395 -1.1589e-05
11:21404281 C A 0.271469 -2.0014e-05
11:21408479 A G 0.041539 -1.2579e-06
11:21409969 G T 0.186813 -5.6416e-06
11:21411524 T G 0.023455 1.0067e-06
11:21413780 G A 1.101437 2.3255e-05
11:21415258 G A 0.742433 2.1165e-05
11:21417522 A G 0.114288 -5.2303e-06
11:21417601 G A 0.262806 -1.2568e-05
11:21417889 T C 0.175053 1.0182e-05
11:21418215 C G 0.055332 -2.4541e-06
11:21419354 G A 0.093386 1.7985e-05
11:21422283 A G 0.779477 1.4525e-05
11:21424273 C A 0.127082 -2.2627e-06
11:21424500 C T 1.325774 4.2631e-05
11:21425625 G A 0.082806 -1.3739e-05
11:21429135 C A 0.928427 -2.7427e-05
11:21429653 C T 0.650828 2.3610e-06
11:21429998 A G 0.221733 2.7765e-05
11:21431793 T G 0.424821 -1.6091e-05
11:21432958 A G 0.874077 3.4714e-05
11:21436232 C T 1.006562 -5.7501e-06
11:21439602 C T 0.054173 3.4716e-06
11:21439725 G C 0.040159 -4.5387e-05
11:21441271 A G 0.220057 7.3551e-06
11:21441732 T C 0.071277 -1.4215e-05
11:21443083 G T 0.770471 -5.4113e-05
11:21448287 C A 0.065117 2.6023e-05
11:21448619 A G 0.108465 4.4200e-05
11:21461874 A G 1.880962 8.7792e-06
11:21462647 G A 0.563007 -2.4578e-05
11:21464433 G A 0.551149 -5.7889e-05
11:21470821 C T 0.243917 1.2653e-05
11:21483422 G A 0.277769 -4.5953e-05
11:21495251 C T 1.713058 1.0627e-05
11:21496506 T C 0.844023 1.9914e-04
11:21504718 A G 0.084210 -4.2357e-05
11:21518963 A T 0.131468 -5.6284e-06
11:21521278 A G 1.036609 -1.6420e-05
11:21523231 A C 0.141283 -8.8466e-06
11:21523967 T C 0.085710 8.2750e-06
11:21528959 T C 0.027035 1.7472e-05
11:21529190 A C 0.343980 -4.6871e-05
11:21533893 C A 0.991895 -3.0395e-05
11:21537020 G A 0.434535 -1.7098e-05
11:21539629 C T 0.399432 -7.6409e-06
11:21539845 T C 0.820585 -4.3754e-06
11:21549811 A G 0.224371 1.4335e-05
11:21563411 C T 0.021885 1.4189e-05
11:21568433 G A 1.197771 -1.3440e-05
11:21575673 A G 0.224059 2.5619e-05
11:21583548 G A 0.103844 1.3954e-06
11:21586006 C A 0.197951 5.5364e-06
11:21586339 T C 1.659596 -1.6118e-05
11:21587453 A G 0.467340 -8.3075e-06
11:21600834 T C 0.020889 -1.5250e-05
11:21601202 G A 0.021286 -1.6250e-05
11:21609484 A G 0.209847 1.1200e-06
11:21613559 G C 0.543210 -1.9091e-05
11:21619937 T C 0.876229 -1.7273e-05
11:21623741 G A 0.137190 9.5414e-06
11:21626844 T C 0.058032 -8.5232e-06
11:21628183 T C 0.905862 -1.8106e-05
11:21637925 G T 0.022857 -2.1875e-05
11:21641407 A G 0.777244 -1.3345e-05
11:21645289 C T 0.078787 -4.0785e-06
11:21648581 C G 0.084516 -5.8695e-06
11:21649542 A C 0.364349 -1.1652e-05
11:21649802 A G 0.063706 1.3976e-05
11:21655839 C T 0.364141 -1.0476e-05
11:21655881 T G 0.108621 -1.7004e-05
11:21656866 G A 1.023299 -1.2481e-05
11:21669202 G A 0.341662 -5.2251e-05
11:21669880 T C 1.304121 -3.2350e-05
11:21677481 A G 0.111861 -6.8007e-06
11:21677821 C T 0.281995 1.2368e-05
11:21682823 G A 0.260770 -1.1228e-05
11:21684910 G A 0.023007 -1.5004e-05
11:21686012 G A 0.054866 -2.7101e-06
11:21686363 T C 0.020841 -1.3703e-06
11:21703923 C T 0.024231 -6.8898e-06
11:21705222 G C 1.122737 -1.7251e-06
11:21726926 G T 0.044725 8.4059e-06
11:21756085 A G 0.878803 4.4962e-06
11:21769610 G T 0.086372 -6.2401e-06
11:21770657 C G 0.868451 3.8119e-07
11:21772160 C G 0.301428 2.3081e-05
11:21772653 T C 1.069934 -1.9077e-05
11:21773057 T C 0.580503 3.1238e-06
11:21773152 T C 1.162936 1.3540e-05
11:21780200 T C 0.139386 1.3986e-05
11:21790929 A T 0.020923 -3.1529e-05
11:21800924 G A 0.054241 1.6101e-06
11:21805747 C T 0.060272 -6.8719e-06
11:21816616 G A 1.744823 -1.6110e-05
11:21819997 C T 0.719277 -1.6160e-05
11:21840174 T C 0.731098 -1.0621e-05
11:21841437 C A 0.025471 2.0306e-06
11:21842157 T C 0.084329 -1.0317e-05
11:21860166 G A 0.093397 3.8911e-06
11:21861514 A G 0.023098 -1.5510e-05
11:21866593 A G 0.160070 -1.3048e-05
11:21867202 G A 0.143184 -1.5142e-05
11:21874203 T C 0.020637 -2.9169e-05
11:21876787 A G 1.850506 -1.2860e-06
11:21877350 C T 0.027926 -8.2051e-06
11:21887634 A G 1.961507 3.5511e-05
11:21889809 G A 0.138937 -8.4321e-06
11:21894297 A G 0.055910 -3.0605e-06
11:21894814 A G 0.610057 -2.2488e-05
11:21894862 A C 0.880279 -2.2442e-05
11:21895786 G A 0.295513 -2.7947e-06
11:21905063 G A 0.063611 1.1268e-05
11:21907166 A G 0.093533 1.5036e-05
11:21908660 A G 0.354214 9.4326e-06
11:21915480 A G 0.047016 1.7620e-05
11:21921702 C A 0.102202 2.6220e-06
11:21923086 A G 0.039404 4.0243e-06
11:21923459 T C 0.163535 1.2079e-05
11:21924352 C A 0.064848 -8.8436e-06
11:21928473 C T 0.411100 -3.1735e-06
11:21931517 T G 0.045316 1.3417e-05
11:21936145 T C 0.038149 1.1809e-06
11:21942487 A C 0.035256 4.5995e-07
11:21944402 C A 0.105809 -6.7079e-06
11:21955152 C T 0.943702 8.1550e-06
11:21955916 A G 1.796612 -6.5736e-06
11:21959809 A G 0.039271 4.7609e-06
11:21962151 C T 0.480123 -4.6965e-06
11:21966386 T G 0.334679 -7.5840e-06
11:21968442 T C 0.080090 -2.2289e-05
11:21982176 C T 0.020906 -2.7268e-06
11:21987695 T C 0.041862 -1.3522e-05
11:22001998 C T 1.563660 1.1543e-05
11:22002162 G A 0.021925 7.1115e-06
11:22003721 A G 0.153342 -5.3010e-06
11:22007739 T C 0.064828 1.3235e-05
11:22011571 G A 0.034814 5.6304e-06
11:22014122 C T 0.092533 1.7072e-06
11:22014349 C G 0.203469 -2.0322e-05
11:22023647 C T 0.057362 6.3690e-07
11:22025808 C T 0.355863 -2.5614e-05
11:22026317 C T 0.026865 2.5724e-05
11:22027066 T C 0.108604 1.9678e-05
11:22034138 T C 0.689882 1.7809e-05
11:22046084 C T 0.039193 -2.3964e-05
11:22054424 T C 1.320600 2.7205e-06
11:22067052 G C 0.035253 4.1052e-06
11:22073720 A G 0.039261 -4.5723e-06
11:22078862 T C 0.081885 -5.0725e-06
11:22098022 G A 0.202755 2.6682e-05
11:22111355 C T 0.175461 6.9230e-07
11:22111833 C T 0.051212 6.5831e-07
11:22114093 A G 0.412541 -9.8622e-08
11:22131598 T C 0.592181 -3.4906e-07
11:22135638 G C 0.046180 -2.5300e-05
11:22136419 C T 0.130897 -2.1750e-06
11:22145565 C T 0.043324 -2.8705e-05
11:22161471 T C 0.172378 -1.4424e-05
11:22168213 G A 0.091340 -3.4767e-05
11:22170435 A G 0.053350 -1.2905e-05
11:22175677 T G 1.040159 -5.5737e-06
11:22178915 T G 0.028518 4.6521e-06
11:22183699 G A 0.062519 7.9507e-06
11:22194214 T G 0.081596 -5.4751e-06
11:22202381 C T 0.033138 -1.8096e-05
11:22205063 T C 0.056621 6.1332e-06
11:22206994 G T 0.046935 -4.0612e-06
11:22207459 C G 0.043572 1.5496e-05
11:22207495 A C 0.348298 5.5615e-05
11:22219879 A G 0.027532 4.2118e-06
11:22226709 G A 0.097408 -4.1127e-06
11:22235192 G A 0.064114 6.6371e-06
11:22236717 T C 0.075602 -1.7236e-05
11:22240431 T C 0.040223 1.6245e-05
11:22244783 T C 1.613274 1.2341e-05
11:22271520 A G 0.034841 2.0658e-05
11:22271870 T A 1.177502 -1.0883e-05
11:22286816 A T 0.063512 5.9092e-07
11:22296266 T C 0.023381 -6.0527e-06
11:22301077 G A 0.081130 -2.0212e-08
11:22301590 A G 0.073582 1.2701e-05
11:22301807 G A 1.309051 9.3324e-06
11:22302241 T C 0.033648 -2.8533e-06
11:22305928 G A 0.143908 9.5026e-06
11:22321465 G A 0.030598 -3.3658e-07
11:22327542 T C 0.102715 8.5934e-06
11:22341290 G A 0.048631 5.7487e-06
11:22342231 A G 0.020532 -9.3293e-06
11:22345050 T C 0.354003 2.2268e-05
11:22347321 T G 0.028922 -2.2601e-06
11:22350192 T G 0.028817 -1.4166e-06
11:22351549 A G 0.020079 -4.7909e-06
11:22351688 T C 0.250564 -1.8677e-05
11:22352006 G A 0.584528 -1.5501e-05
11:22359651 A G 0.092030 -5.9669e-06
11:22360432 C T 0.269361 -2.3751e-08
11:22362296 T C 0.269161 -2.4172e-06
11:22366709 T C 0.452442 1.0221e-05
11:22371158 A G 0.050725 -2.5331e-05
11:22371664 C T 1.769244 2.8194e-06
11:22372284 A C 0.020562 7.4800e-06
11:22372382 C T 1.268028 -1.8518e-05
11:22373423 G A 0.138434 -1.0408e-05
11:22373951 C T 0.091261 2.0703e-05
11:22374142 C T 0.235890 -5.7151e-06
11:22379184 T C 0.469733 -1.0291e-05
11:22384970 T C 0.303441 2.3141e-06
11:22387745 C T 0.701122 -6.2832e-06
11:22395570 A G 0.861930 1.0734e-05
11:22395838 C T 0.044470 -1.2220e-05
11:22406423 A G 0.076693 1.5563e-06
11:22406520 A C 0.396423 1.3165e-05
11:22407885 C T 0.086597 -1.2141e-05
11:22417107 G A 1.310795 2.1756e-05
11:22419009 G A 0.911574 8.9670e-06
11:22420946 A G 0.051276 -4.4632e-06
11:22437195 C T 0.241795 5.2344e-06
11:22438085 A G 0.026240 9.3943e-06
11:22444324 C T 0.036351 1.4596e-05
11:22445120 C T 0.476407 3.6882e-06
11:22450837 A G 0.023948 -8.2805e-06
11:22451185 T C 0.056328 -1.2484e-05
11:22451365 A G 1.006616 1.4059e-05
11:22451989 T C 0.100244 -2.4451e-06
11:22463055 A G 0.042280 1.1814e-05
11:22463521 C T 0.048016 -1.3491e-07
11:22464164 T C 0.140596 -1.3479e-05
11:22464592 A G 0.049053 1.8223e-05
11:22469386 T G 0.033961 -6.7393e-07
11:22475296 C A 0.075806 7.8254e-06
11:22482860 A T 0.041192 -6.1764e-06
11:22490590 A C 0.028477 -1.1524e-06
11:22491078 G A 0.027488 -1.0052e-06
11:22499539 C T 0.874343 -2.3151e-05
11:22499589 A G 0.032305 -4.0413e-06
11:22505458 G T 0.049022 1.6894e-05
11:22506935 G T 1.275807 -1.2333e-05
11:22512159 T C 0.079195 -2.3067e-05
11:22518569 C A 0.045003 -2.3104e-08
11:22519471 G T 0.588336 9.5064e-06
11:22533437 G A 1.312862 -1.1964e-05
11:22536309 A C 0.101638 4.7790e-06
11:22537165 T C 0.507155 2.1559e-05
11:22537787 A G 0.043565 -2.5728e-06
11:22554280 A G 0.059069 -2.4148e-06
11:22556292 G A 1.423662 -5.0537e-05
11:22568121 A C 0.227044 -1.3166e-05
11:22579629 T C 0.107496 -5.6651e-06
11:22582176 C T 0.146536 1.3500e-05
11:22583068 G A 0.053952 -5.6015e-06
11:22587033 C T 0.297974 -6.5367e-06
11:22591940 A C 0.384581 3.6529e-05
11:22594411 A G 0.024625 1.4167e-05
11:22600921 A G 0.772378 3.3791e-05
11:22608583 C T 1.191978 -3.6825e-05
11:22613634 G T 0.041903 -1.2967e-05
11:22618766 A C 0.425879 3.1209e-05
11:22629016 G A 0.399598 -1.6736e-06
11:22642988 A G 0.375721 3.4947e-05
11:22644603 A G 0.035919 7.0624e-06
11:22646398 A G 0.036303 -2.0050e-06
11:22646532 T C 0.047880 -2.2116e-07
11:22646970 A G 0.023486 -6.6688e-06
11:22648121 G A 0.070812 3.0615e-05
11:22656835 G C 0.035300 6.9031e-06
11:22668039 T C 0.315368 3.4840e-06
11:22682184 C T 0.049597 -4.0837e-06
11:22689884 G A 1.186793 -1.1304e-05
11:22690204 C T 0.159397 -2.4861e-05
11:22693436 T C 0.213271 -2.3406e-05
11:22695460 G A 0.038901 -4.2317e-06
11:22696692 T C 0.215025 2.5789e-06
11:22697264 C G 0.070992 2.6532e-05
11:22697623 G A 1.351967 -4.8355e-06
11:22701957 T C 0.591607 -2.3588e-06
11:22715405 A G 0.029004 8.9410e-06
11:22717120 C T 0.316061 -8.4782e-06
11:22721489 T C 1.592997 2.8724e-05
11:22725729 G C 0.081171 -1.8761e-05
11:22759539 T C 0.065086 2.2035e-05
11:22761978 T C 0.067000 4.9588e-06
11:22781546 T G 0.025060 7.5804e-06
11:22785294 A G 0.101526 -4.0290e-06
11:22786413 A G 1.638844 -2.0858e-06
11:22790693 G T 0.775370 5.5235e-07
11:22794589 A G 0.077224 6.0370e-07
11:22798871 T C 0.172102 -2.6926e-05
11:22799343 T C 0.066861 -3.7638e-05
11:22800257 C A 1.200688 1.0171e-05
11:22809587 T G 0.030105 -2.8075e-05
11:22812930 A G 0.101549 1.8994e-05
11:22814231 A G 1.336300 4.5876e-07
11:22814385 T C 1.730952 -4.9617e-06
11:22828273 T C 0.053639 1.2067e-05
11:22834189 T C 0.568685 3.5851e-06
11:22843155 T A 1.140287 -3.1502e-07
11:22848169 C T 0.064382 -7.1413e-07
11:22856832 G A 1.057913 -9.2857e-06
11:22858569 T G 0.047683 1.7151e-06
11:22862090 G C 1.096161 -1.2034e-05
11:22863849 C T 0.374307 -3.2444e-06
11:22864086 G T 0.037561 -6.8685e-06
11:22878095 G C 0.020872 3.7331e-06
11:22878845 A G 0.060881 -8.6277e-06
11:22881002 T C 0.716169 -9.6157e-06
11:22881542 G A 0.279989 -3.9430e-06
11:22883201 A G 0.075207 1.8018e-05
11:22892505 T C 0.075942 1.1553e-05
11:22899302 G A 1.497632 4.5460e-06
11:22903133 G A 0.038126 -3.2115e-06
11:22906480 A C 0.035035 1.2652e-05
11:22910051 C T 0.313192 -3.0032e-06
11:22912856 G A 0.055556 2.9722e-06
11:22927488 T C 0.230481 -5.8679e-06
11:22937489 A G 0.066830 3.8555e-06
11:22938620 T A 0.065086 6.1455e-06
11:22942764 G A 0.749783 -3.5139e-05
11:22947200 C T 0.033648 -1.4585e-05
11:22960668 C A 0.390194 -1.5411e-05
11:22970811 G A 0.881203 3.6218e-05
11:22972725 T C 0.057671 2.3878e-05
11:22979023 C A 0.400472 -4.9049e-06
11:23005212 T C 0.061778 1.6771e-05
11:23012373 A G 0.025125 -7.9488e-06
11:23016327 T C 0.068299 -3.6773e-06
11:23021443 G C 0.404331 -5.3036e-05
11:23039387 A G 0.023313 -9.2651e-06
11:23040052 A G 0.103280 -5.1370e-07
11:23040284 G A 0.057794 -4.8761e-07
11:23041219 G A 0.051878 -5.7676e-06
11:23042200 T C 0.083098 4.5416e-06
11:23043523 T C 0.026828 1.3676e-05
11:23044592 A T 0.417240 -4.1037e-05
11:23059183 G T 0.715329 1.3636e-05
11:23060338 A G 0.049049 -3.8554e-05
11:23063745 C G 0.034658 -1.7381e-05
11:23071061 C T 1.138461 -1.8797e-05
11:23075367 G A 0.052507 -9.1752e-06
11:23076672 G A 0.054996 2.1705e-05
11:23081179 A G 0.755141 8.7904e-06
11:23082825 A C 0.381090 -4.7125e-05
11:23093707 A C 0.060925 1.1340e-05
11:23096814 G A 0.762281 2.4030e-05
11:23107140 G C 0.043368 -6.1639e-06
11:23121843 G A 0.919380 -1.6549e-05
11:23125029 T C 0.736833 -1.0036e-05
11:23129682 A G 0.181268 -9.1423e-06
11:23139558 A G 0.366708 2.0406e-05
11:23153735 T G 0.032438 1.1835e-05
11:23156318 C T 0.716645 3.1905e-06
11:23156863 A G 0.076527 6.1937e-06
11:23161263 C A 0.087630 -1.3689e-06
11:23163357 G A 1.129350 9.1071e-06
11:23163698 G A 0.271047 -2.6185e-05
11:23165946 A G 0.069003 5.8154e-06
11:23171794 C T 0.586075 -1.0095e-06
11:23175126 A G 0.204132 -1.3542e-05
11:23178893 G A 0.107846 1.8792e-05
11:23178973 A G 0.159078 -1.1131e-05
11:23189583 T C 0.108492 2.5086e-05
11:23193026 A G 0.425675 -8.0480e-06
11:23197362 A G 1.633819 -7.8241e-06
11:23200462 G A 0.111572 1.6068e-05
11:23203909 C T 0.118426 -1.3384e-05
11:23212048 T G 0.172558 -9.0287e-06
11:23214382 C T 0.315351 -2.6294e-07
11:23219092 A C 0.156076 2.1364e-05
11:23224072 A G 0.025594 1.2162e-05
11:23224235 C T 1.203942 -1.6200e-06
11:23228998 A G 1.211204 -5.9465e-06
11:23231539 C A 0.065066 3.4631e-06
11:23232884 A C 0.528781 -4.0882e-06
11:23238594 T C 0.049345 1.1713e-05
11:23247163 G A 0.566285 7.6929e-06
11:23247267 T C 0.186562 7.7440e-06
11:23251251 C T 0.143880 -1.5340e-06
11:23252367 C T 0.142854 -1.2800e-05
11:23256291 G A 1.229369 1.5151e-05
11:23274488 T C 0.052422 -6.1521e-06
11:23275740 A G 0.061445 -1.4423e-05
11:23278406 G A 0.360004 1.0455e-05
11:23288951 G T 0.589172 3.5078e-06
11:23296188 A G 0.653714 -3.6814e-06
11:23302761 G A 0.059708 1.2106e-05
11:23317611 A G 0.035882 -3.4090e-05
11:23326081 G A 0.977711 -4.6065e-06
11:23335805 G A 0.066276 -1.3431e-05
11:23337374 T C 0.975984 -4.1180e-06
11:23353253 T C 0.041080 -1.1996e-05
11:23361059 A G 0.538308 -1.3972e-05
11:23366964 T C 0.415530 4.2889e-06
11:23372252 C G 0.024914 2.2608e-05
11:23374790 A C 0.047278 -1.1952e-05
11:23378675 A G 0.914209 2.5760e-06
11:23379264 A G 0.054129 -2.5828e-05
11:23399304 T C 0.041434 2.5945e-07
11:23415352 C T 0.775659 -6.5177e-06
11:23425890 C A 0.231664 1.0445e-05
11:23429071 T C 0.431611 1.0967e-05
11:23438670 C T 0.067065 1.3287e-05
11:23447428 T A 1.740889 -6.5320e-06
11:23448534 G A 1.249649 5.6937e-06
11:23460475 T G 1.717080 -2.0698e-05
11:23464776 C T 0.033335 3.1553e-06
11:23469200 G A 0.961885 -3.4013e-05
11:23469736 T G 0.035467 4.3857e-06
11:23475729 C T 0.020943 -2.1167e-05
11:23478696 A C 0.073599 2.0615e-05
11:23481908 A G 0.374837 1.1081e-05
11:23500771 G A 0.653422 -1.4311e-05
11:23506203 A G 0.147338 -1.6040e-05
11:23518436 T C 0.049801 3.2625e-06
11:23520285 A C 0.027052 -1.1650e-06
11:23521591 G A 1.623187 6.0444e-06
11:23525886 A G 0.107455 3.6940e-06
11:23529264 T G 0.656139 -2.9427e-05
11:23530869 G A 1.533293 1.7333e-06
11:23531223 T G 1.277830 -2.5956e-05
11:23531560 G A 0.045048 -6.7954e-06
11:23532516 C T 0.915110 -2.6195e-05
11:23533754 A G 1.896448 -1.3001e-05
11:23535906 G A 0.338860 -1.5436e-05
11:23536237 G A 0.271187 1.3876e-05
11:23536654 G A 0.418505 -3.5194e-05
11:23540793 T C 1.323068 -1.9770e-05
11:23542583 C T 0.109695 1.8275e-05
11:23551056 A G 0.041954 1.3366e-05
11:23559874 T C 0.035987 1.2954e-05
11:23562214 C T 0.027603 -4.8193e-06
11:23564329 A G 0.685676 -4.7360e-05
11:23565554 T C 0.383044 8.3887e-06
11:23572721 G A 0.748005 -2.8548e-05
11:23575384 T C 0.863147 2.6138e-05
11:23577497 A G 0.045194 -2.0920e-06
11:23579484 T C 0.032285 2.2840e-05
11:23579534 T C 0.578653 -9.6551e-06
11:23582746 C T 0.024390 1.6136e-05
11:23583025 G A 0.195344 -1.8677e-07
11:23585400 C T 0.027882 3.7647e-06
11:23586539 G T 0.075245 1.6603e-05
11:23587874 G A 0.122870 2.1316e-05
11:23588524 G A 1.948799 9.6148e-06
11:23589348 C T 0.104772 1.4530e-05
11:23592527 G A 0.859278 6.2239e-05
11:23601334 A G 0.056219 1.3819e-05
11:23602096 G A 0.046710 1.2447e-05
11:23607195 T C 0.076588 8.5322e-06
11:23612003 T C 0.262762 -2.5397e-05
11:23617236 G A 0.036429 1.0618e-05
11:23618097 A G 0.080787 -6.0345e-06
11:23623891 C T 0.062329 3.4302e-05
11:23628945 A G 0.183747 -6.2030e-07
11:23632897 G A 0.023166 -2.8951e-05
11:23634688 G A 0.051025 6.0790e-06
11:23636359 T C 0.116386 6.7151e-06
11:23637579 G A 0.114690 -8.4982e-06
11:23639047 A C 0.040614 -1.9212e-05
11:23653481 G A 0.081460 1.3125e-05
11:23662959 A G 0.224623 -2.6568e-05
11:23667516 C A 0.622562 2.3534e-05
11:23671406 C G 0.026590 4.2185e-06
11:23671985 C T 0.216011 -7.2039e-06
11:23673697 T C 0.091581 -9.7063e-06
11:23675928 G A 0.295247 2.5656e-05
11:23676139 A G 1.616259 -2.4615e-05
11:23678836 G T 0.167683 1.0309e-05
11:23681326 A G 0.046238 3.1169e-05
11:23687802 T C 0.063481 -1.2531e-05
11:23691345 A G 0.045313 1.9722e-05
11:23691647 C T 0.075078 -4.1301e-06
11:23698494 A C 0.029905 -6.4940e-06
11:23700621 T C 0.021409 -2.5837e-06
11:23706327 C T 0.067293 -1.0302e-06
11:23707966 C G 0.037225 -6.6861e-07
11:23714221 T G 1.470263 -3.0764e-05
11:23715537 T C 0.067463 2.2386e-05
11:23718890 A C 0.067011 2.3312e-05
11:23739454 C A 0.470620 2.1418e-05
11:23743945 A C 0.033002 -1.1431e-05
11:23768143 C A 0.368378 1.4161e-05
11:23769127 C G 0.453356 8.1680e-06
11:23771820 C T 0.034246 1.1899e-05
11:23774619 T C 0.074154 -2.7441e-05
11:23780120 A G 1.047271 -1.4122e-05
11:23783736 C T 0.086468 -8.2111e-06
11:23784536 G T 1.206886 4.9711e-06
11:23787626 C A 0.042148 -2.2790e-05
11:23792941 A G 0.027229 -3.4134e-05
11:23796456 A G 0.307514 7.6078e-06
11:23814993 C T 0.037194 1.7548e-05
11:23819545 G A 1.947480 1.8735e-05
11:23827855 A G 1.733393 7.9285e-06
11:23832442 G A 0.028640 -8.0709e-06
11:23837159 C T 0.236328 -4.2379e-05
11:23848840 T G 0.073538 -3.7239e-05
11:23861041 G T 0.100257 1.2470e-05
11:23861143 G A 0.124253 2.1733e-05
11:23861759 T C 0.366497 -2.1121e-05
11:23865129 T C 0.102365 1.9561e-05
11:23875418 T C 0.085659 -7.0664e-06
11:23883478 A G 0.046901 6.4273e-06
11:23892262 A G 0.048128 3.1462e-05
11:23905605 A G 0.096701 2.0259e-05
11:23922318 T G 0.150758 2.6384e-05
11:23923787 A G 0.160618 1.3776e-05
11:23924729 T C 0.049127 -2.1521e-05
11:23926286 T C 0.609238 -2.7150e-05
11:23929633 C T 0.108774 2.4637e-05
11:23934961 C T 0.023224 -4.0445e-06
11:23941748 T C 0.037874 -1.7176e-05
11:23945915 T C 1.811181 -3.8088e-05
11:23967368 C T 0.074018 -8.5450e-06
11:23973175 A G 1.755475 -7.7385e-05
11:23975204 T C 0.115332 4.7677e-05
11:23977082 T C 0.036256 -1.8539e-05
11:23986338 A C 0.252467 -1.0300e-05
11:23991067 C G 0.048951 1.5797e-05
11:23997178 C T 0.151992 5.0380e-05
11:23997478 A G 0.243774 -1.0288e-05
11:24010403 G A 0.085074 -6.0503e-06
11:24011508 C T 0.388855 1.4573e-05
11:24025593 A G 1.467775 -3.0352e-05
11:24025846 A G 0.024700 8.6856e-06
11:24028551 G C 0.148066 7.4792e-06
11:24036413 A G 0.689260 1.7007e-05
11:24049308 G A 0.064144 1.8620e-05
11:24051239 G C 0.137907 3.3284e-06
11:24056041 A G 0.724091 -1.2259e-05
11:24069644 G A 0.049746 -1.9001e-05
11:24071872 G C 0.107183 -6.3453e-06
11:24074207 A G 0.689691 2.1501e-06
11:24074924 C T 0.032897 1.8594e-06
11:24075078 C T 0.042987 -8.0691e-06
11:24080358 G C 0.084312 -8.4142e-06
11:24081368 T G 0.025822 -1.8118e-06
11:24087758 T C 0.587017 1.8784e-05
11:24088858 C T 0.547263 1.2342e-05
11:24088986 G A 1.046013 -1.5144e-06
11:24089590 G T 0.074579 -8.4541e-06
11:24089629 T C 0.114934 1.0946e-05
11:24092402 C T 0.113789 1.6519e-05
11:24096276 T C 0.022976 -2.1982e-05
11:24096959 T C 0.624952 -3.8909e-06
11:24100335 G A 0.069142 -1.5216e-05
11:24104485 G T 0.044606 5.9347e-06
11:24108575 G A 1.850877 -2.2057e-05
11:24115151 T C 0.028562 -2.3179e-05
11:24115764 G T 1.813853 -2.3310e-05
11:24122573 A G 0.137965 -6.2363e-06
11:24123914 T C 0.042195 1.2651e-05
11:24125503 T C 0.673444 4.4108e-07
11:24132009 C T 0.915368 -2.4146e-05
11:24133988 A C 0.027032 8.6737e-06
11:24134890 G A 0.435289 3.3134e-05
11:24135455 A G 0.053279 -9.5293e-07
11:24136352 C T 1.438530 8.4751e-06
11:24138504 A G 0.031707 2.4197e-05
11:24141762 A G 0.055550 -4.6639e-05
11:24145350 A G 0.350909 3.6781e-05
11:24152390 C T 0.063498 1.8600e-05
11:24159696 T C 0.414574 -1.7061e-05
11:24164306 C T 0.239664 -1.2401e-05
11:24175352 G A 0.137292 3.6257e-06
11:24179216 T C 1.682916 -9.6761e-06
11:24188935 C T 1.175934 -3.4856e-06
11:24193325 T C 0.210728 -2.0263e-05
11:24197954 T C 1.755437 1.0951e-05
11:24199507 T G 0.045721 5.1017e-06
11:24202130 C T 0.402695 -5.1947e-06
11:24203101 C T 0.978697 -4.3659e-06
11:24203135 C T 0.100169 2.9632e-06
11:24210175 A G 0.360228 -1.3600e-05
11:24210226 C T 0.288880 7.9879e-06
11:24211382 A G 0.024516 -6.8313e-06
11:24231056 C T 0.097419 4.0472e-06
11:24233684 T C 0.191529 -4.8065e-07
11:24246032 C T 0.046204 1.4384e-05
11:24247220 T C 0.100672 1.1893e-05
11:24247531 C T 1.356805 2.3226e-06
11:24248160 C G 0.218326 3.4422e-05
11:24250082 T C 0.172174 9.2760e-06
11:24256395 T G 0.197414 8.6670e-06
11:24259404 A G 0.024302 -1.2005e-05
11:24259879 C T 0.250883 1.1825e-05
11:24270248 G A 0.031265 -1.9397e-05
11:24274099 G T 0.045864 -3.7003e-05
11:24274914 T C 0.028674 -2.0483e-06
11:24277612 G A 0.044918 3.8546e-06
11:24306481 C T 0.057355 -2.0754e-05
11:24311033 G T 0.042879 1.9159e-05
11:24313084 A T 0.059772 3.8716e-06
11:24313383 A G 0.046578 -9.6581e-06
11:24315106 A T 0.093094 2.6143e-05
11:24315321 A G 0.025614 -9.1105e-07
11:24344256 C A 0.095963 -1.4250e-05
11:24356685 A G 0.049535 2.1337e-05
11:24359362 G A 0.991701 -2.9092e-06
11:24362020 G A 0.046482 7.0307e-07
11:24369351 T C 0.061102 1.4209e-05
11:24371534 C T 1.346979 -2.3102e-06
11:24377105 G A 1.300735 -6.2967e-06
11:24379238 T G 0.176961 -4.2687e-06
11:24387419 C G 0.069894 9.0165e-06
11:24389385 C T 0.080977 5.2789e-06
11:24395822 G A 0.067180 -8.4468e-06
11:24404914 C T 0.089273 -4.9071e-05
11:24405921 C A 0.995754 7.6256e-06
11:24411521 G A 0.035926 5.4022e-06
11:24411959 A C 0.180935 9.1347e-06
11:24426519 A G 0.021633 -3.9402e-06
11:24433663 T C 0.123267 -2.0063e-06
11:24442808 A G 0.186803 4.2450e-06
11:24457229 T C 0.101546 6.7741e-06
11:24478787 A G 0.031788 -1.2625e-05
11:24480040 A G 0.632041 -6.9543e-05
11:24480164 G A 0.088650 -2.0431e-05
11:24486510 A G 1.838073 5.0754e-06
11:24488124 G A 0.133868 -4.0865e-05
11:24495128 G A 1.736194 -8.3152e-07
11:24499882 A G 0.098092 -7.4901e-06
11:24505000 G A 0.026359 -3.1084e-05
11:24519813 A G 0.085999 4.9565e-06
11:24521298 A G 0.167295 -3.0373e-06
11:24527958 G A 0.651732 -7.2276e-05
11:24536686 C T 0.298321 3.6950e-05
11:24536761 T C 0.175285 1.7150e-05
11:24537226 A G 0.069890 1.2661e-05
11:24539843 T C 0.105629 1.9531e-05
11:24540770 T C 0.114326 -4.3034e-05
11:24543242 G A 0.974301 -3.0982e-05
11:24544063 A G 0.041777 1.4664e-05
11:24544241 T C 0.069897 9.0146e-07
11:24550418 C T 0.140746 3.5199e-05
11:24551110 A G 0.235074 2.4590e-06
11:24552157 C G 0.151180 -5.7623e-06
11:24553333 G A 0.639962 -5.2379e-06
11:24554442 C A 0.069815 2.5743e-06
11:24557639 A G 0.169206 7.6532e-06
11:24565004 G A 0.761713 -9.9247e-06
11:24581490 T G 0.272560 -2.0023e-05
11:24583891 C T 0.191101 6.6095e-06
11:24585255 A G 0.178885 2.1316e-05
11:24602890 A G 1.290324 2.4562e-05
11:24604491 G T 0.041094 -2.1853e-05
11:24606241 C G 0.128014 2.2038e-06
11:24607322 G A 0.962000 -2.4086e-06
11:24608983 A C 0.064427 -3.8380e-06
11:24611130 G C 0.278456 -2.8894e-05
11:24613361 A G 0.041005 3.5627e-06
11:24622957 G A 0.108492 -3.3155e-05
11:24625783 C T 1.951053 -1.0170e-05
11:24628341 A C 0.584576 8.5183e-06
11:24629223 T C 0.036405 1.7962e-05
11:24632642 C T 0.082041 1.5344e-05
11:24635502 T C 0.669544 -2.0200e-05
11:24635661 A G 0.317591 2.0438e-06
11:24643305 T C 0.349152 -3.7579e-05
11:24648621 A G 0.052871 -2.8334e-05
11:24649362 T C 0.811646 -1.9825e-05
11:24652686 G A 0.060323 2.0415e-05
11:24657502 T C 0.279268 -1.6241e-05
11:24678819 G T 1.060877 -1.7023e-05
11:24690002 C A 0.497112 -1.0384e-05
11:24693810 G A 0.051096 3.8753e-05
11:24696166 A G 0.155933 5.4537e-06
11:24698670 A G 0.334604 -1.4616e-06
11:24715370 T C 0.328419 6.8631e-07
11:24722990 G A 0.448902 -2.1338e-05
11:24726505 C T 0.301666 -4.1163e-06
11:24728006 G A 1.479137 -4.9088e-05
11:24728229 C T 0.664934 1.2456e-05
11:24732061 A G 0.272713 -8.6533e-06
11:24733266 G A 0.875043 1.8554e-05
11:24734390 C T 0.087406 -1.9963e-06
11:24736616 A T 0.170403 7.5088e-05
11:24737583 A G 0.831998 -1.8957e-05
11:24739804 A G 1.350681 -7.4370e-06
11:24741384 G A 0.173908 8.8414e-05
11:24741659 T C 0.237835 -2.7642e-06
11:24744592 C T 0.547259 1.1668e-05
11:24746789 A G 0.842680 -1.2677e-05
11:24749376 G T 1.566604 4.1910e-05
11:24749824 T C 0.809505 -1.8216e-05
11:24751542 G A 1.456664 3.0148e-06
11:24751744 T G 0.751942 2.6669e-05
11:24751859 G A 0.272159 -3.5259e-06
11:24752636 A G 0.130183 -4.4261e-06
11:24753539 G A 0.364182 1.2700e-05
11:24755786 C T 1.544845 -2.3266e-06
11:24756847 G T 0.820071 8.7019e-06
11:24761290 A G 0.049070 -8.2549e-07
11:24761831 A G 1.015333 -1.1912e-05
11:24762483 A G 0.606831 -6.3478e-07
11:24770644 A G 0.288553 -5.9652e-07
11:24772838 G A 0.399520 -5.5196e-06
11:24773198 G A 0.880007 1.1913e-06
11:24777792 G A 0.296026 -2.6710e-05
11:24778268 T C 0.033301 -2.9670e-05
11:24778459 T C 0.121312 1.3698e-05
11:24782627 T C 0.039751 -1.7661e-05
11:24795382 T C 0.058103 1.7118e-06
11:24797106 G T 1.376330 4.3949e-06
11:24802152 C T 1.358005 3.3986e-05
11:24809287 G A 0.056672 2.8399e-05
11:24814922 T C 0.024309 6.3113e-06
11:24816684 G A 1.629202 1.4679e-05
11:24817779 G A 1.974794 -6.1664e-06
11:24818179 G A 0.127351 -2.6476e-05
11:24821364 G A 0.041549 -3.7724e-06
11:24826045 C T 0.052772 9.6872e-06
11:24832009 A G 1.287822 -3.5221e-06
11:24832715 A C 0.051541 8.5752e-06
11:24832854 T C 0.146587 -7.9929e-06
11:24835517 A G 0.095722 5.2812e-06
11:24835961 C A 0.033369 -1.6225e-05
11:24837039 T C 0.629630 -9.6973e-06
11:24838844 T C 0.038965 1.6423e-05
11:24839022 G A 0.855402 -5.0189e-07
11:24840482 G A 1.610125 -2.0808e-05
11:24841760 A G 1.584742 -2.6617e-05
11:24842866 C A 1.888496 -8.8144e-07
11:24843020 G A 0.996451 -2.5685e-05
11:24849161 C T 0.052231 -2.2655e-05
11:24849566 T C 0.304893 1.4863e-05
11:24864013 A G 0.028062 -2.8259e-08
11:24869950 T G 0.390269 2.5657e-06
11:24878624 C T 0.269759 1.5619e-05
11:24884031 C A 0.076975 -3.3991e-07
11:24886354 C T 0.434824 -1.8376e-06
11:24891444 C G 1.202765 -1.9653e-05
11:24893378 A G 0.046472 4.1969e-05
11:24899962 A G 0.055995 3.1465e-06
11:24901720 G A 0.118297 -4.4156e-05
11:24904056 T C 0.068806 3.5107e-06
11:24907270 C A 1.024356 1.6829e-06
11:24908652 C T 0.059174 1.3379e-05
11:24909950 G A 0.071141 -1.2232e-06
11:24910833 A G 0.783503 -1.5766e-06
11:24933911 G A 0.044310 -2.0968e-05
11:24935544 G A 0.032251 2.9161e-06
11:24947111 G C 0.051116 -2.7731e-05
11:24953850 C G 0.968052 1.3835e-05
11:24964837 C G 0.032580 7.9332e-06
11:24989650 T C 0.931358 2.4497e-06
11:24997581 A G 1.013946 -1.2884e-05
11:24999952 A G 0.037480 4.4787e-05
11:25007609 T C 0.033781 4.9839e-06
11:25028839 T C 0.056835 -6.1042e-06
11:25029607 A C 0.020508 -1.0981e-05
11:25030175 C T 0.079263 -1.2429e-05
11:25030350 C T 0.056056 1.3883e-05
11:25036682 G T 0.966685 1.2382e-05
11:25041192 G A 1.067517 5.2540e-07
11:25048327 G A 0.046503 -1.3330e-05
11:25056539 A G 0.039917 4.0629e-05
11:25060539 A G 0.929297 -2.4067e-06
11:25070959 C A 1.017778 -1.3997e-05
11:25072473 A G 0.072620 3.9819e-06
11:25079425 A G 0.047050 7.2303e-06
11:25086324 A G 0.126184 1.1522e-05
11:25088515 G A 0.064314 -3.2566e-06
11:25094233 G T 1.959484 -3.8097e-05
11:25095635 C T 0.887690 3.8814e-07
11:25096846 T G 0.241153 -1.8961e-06
11:25098911 T C 0.062210 3.8282e-06
11:25098938 C G 0.829829 -1.2539e-05
11:25099453 G T 0.830764 -1.2748e-05
11:25099794 A G 0.131424 9.5221e-06
11:25100385 T C 0.039329 3.6692e-05
11:25105668 G T 0.064430 2.4467e-06
11:25106214 T G 0.061921 -1.0497e-05
11:25110148 C T 0.239388 1.9705e-05
11:25110410 C T 0.031445 4.0381e-06
11:25114430 T G 0.027998 1.1264e-05
11:25117372 G T 0.033073 -7.6074e-08
11:25120534 T G 0.456538 -2.8406e-05
11:25128699 A G 0.039890 -1.8890e-05
11:25134757 G A 0.044878 2.6539e-05
11:25135932 A G 0.705008 1.7971e-05
11:25137683 A G 1.161590 -6.7119e-06
11:25146150 T G 0.064464 -1.4003e-05
11:25147596 T C 0.178361 1.9683e-05
11:25148066 G A 0.068653 2.4995e-05
11:25157951 C T 0.336208 1.8179e-05
11:25160027 G C 0.100682 2.2523e-05
11:25162545 T C 0.139889 -5.2870e-06
11:25168388 A G 0.031523 -5.6256e-06
11:25171374 C T 0.161978 -5.3872e-06
11:25173713 G A 0.507852 1.4147e-05
11:25182688 C T 0.082456 -6.9952e-06
11:25195911 C T 1.381491 7.9311e-06
11:25196187 A G 0.216368 1.0822e-05
11:25198458 G T 0.080086 -8.7306e-06
11:25199463 G A 0.029827 -2.7817e-06
11:25199808 G A 0.032098 1.3368e-06
11:25199923 A G 0.204887 2.5240e-06
11:25201097 C T 0.957349 5.3236e-05
11:25202771 T G 0.199410 -2.9029e-05
11:25209045 C A 0.720922 4.7325e-05
11:25211011 C G 0.689518 4.2713e-05
11:25211057 G T 0.087641 -4.2262e-05
11:25223579 C T 0.072413 -3.9552e-06
11:25226526 T C 0.240517 4.1557e-05
11:25227887 G A 0.042168 -8.3392e-06
11:25231221 T C 0.028739 -3.3331e-06
11:25234630 T C 0.677102 3.4934e-05
11:25239258 A G 0.145475 -3.7522e-06
11:25244795 T C 0.034216 2.2419e-05
11:25246796 G T 0.295992 3.1794e-05
11:25256476 T C 1.147828 5.0617e-05
11:25258235 T C 0.066875 -1.8758e-05
11:25260988 C G 0.143496 1.5543e-05
11:25261036 G A 0.613954 1.7218e-05
11:25261319 A G 0.132930 4.7581e-06
11:25269455 G T 0.060262 -1.6179e-05
11:25275069 G A 1.091690 2.8433e-05
11:25277449 G A 0.689158 6.4077e-06
11:25282974 T G 0.044402 -1.7588e-05
11:25288222 A C 0.021942 2.1223e-05
11:25291785 T C 0.026600 1.6545e-06
11:25293183 T G 0.027491 -1.1437e-05
11:25294995 C T 0.863310 1.4618e-06
11:25304206 C T 0.138584 1.3078e-05
11:25304795 C T 0.141059 1.4256e-05
11:25315617 G A 0.659297 5.3039e-06
11:25316532 C A 0.048706 4.8992e-06
11:25316768 G A 0.031411 2.0083e-05
11:25324095 T C 0.053751 -1.3880e-05
11:25339580 A G 0.029714 -1.9289e-05
11:25339987 T C 0.518497 -6.1681e-07
11:25347620 G A 0.172592 1.5115e-05
11:25354854 C T 0.038173 3.2854e-06
11:25356126 T C 0.081997 -2.0585e-06
11:25359286 T C 0.076986 7.9800e-06
11:25361082 C T 0.138437 8.3824e-06
11:25375362 G T 0.230620 3.1160e-05
11:25376205 G A 0.525245 3.9774e-06
11:25380739 C T 0.586670 -3.6696e-05
11:25383955 C T 0.048821 9.9810e-06
11:25389948 T G 0.754648 -1.3947e-05
11:25391785 T C 0.233037 2.4294e-05
11:25392309 T C 0.032404 -4.4232e-06
11:25396690 G A 1.129125 -1.3465e-06
11:25404473 G T 1.406360 7.5191e-07
11:25408986 C T 0.079236 4.2816e-06
11:25415577 G A 0.092173 1.5159e-05
11:25418802 T C 0.065423 -8.4428e-06
11:25429113 C T 0.049025 -7.7809e-06
11:25431743 A G 0.102875 2.0141e-05
11:25432057 G A 1.118650 1.8014e-06
11:25444797 C T 0.048781 -5.3597e-06
11:25453443 T C 0.273373 -2.5180e-06
11:25455522 G A 0.056740 -5.8285e-06
11:25463783 T C 0.115863 2.7827e-05
11:25477879 G A 0.313552 -4.4512e-06
11:25489600 G A 0.089341 -9.6718e-06
11:25492445 T G 1.500141 4.5131e-06
11:25524018 T C 0.138825 -3.7855e-05
11:25531839 G A 0.463855 -3.4592e-06
11:25537085 G A 0.118157 3.0331e-05
11:25540483 A G 1.088759 -6.6331e-06
11:25548792 T C 0.036341 -1.8552e-05
11:25557013 A G 0.044680 -2.5099e-06
11:25561574 A G 0.067095 -2.3370e-06
11:25569097 A T 0.038952 -9.8934e-06
11:25583142 A G 0.103681 -1.2203e-05
11:25592332 G A 0.131743 2.8992e-05
11:25593848 A G 0.046748 -3.8702e-06
11:25597866 G T 0.161614 -2.9739e-05
11:25606707 A G 0.057093 -3.0535e-06
11:25613253 A G 0.031469 -5.6374e-06
11:25620721 G A 0.136367 8.0701e-06
11:25630365 C T 1.684911 1.4986e-06
11:25630806 T C 0.045833 7.6215e-07
11:25634872 G A 0.035385 -1.6688e-05
11:25639583 G A 0.450062 -9.6539e-06
11:25646608 T C 0.118429 4.9614e-06
11:25647321 G A 0.139485 3.1965e-05
11:25659682 C T 0.116087 4.5645e-05
11:25664486 C T 0.038727 -5.7231e-06
11:25664643 T C 0.273240 -6.8782e-07
11:25665264 C T 0.139988 1.2266e-05
11:25671657 A G 0.811368 1.9517e-06
11:25674033 T C 1.746764 -2.2982e-05
11:25676109 C T 0.058885 8.5484e-06
11:25680015 T C 1.487688 -1.9960e-05
11:25682233 G A 1.956747 -3.5774e-06
11:25684596 T C 0.230511 2.9476e-06
11:25685129 A G 0.110596 7.8498e-06
11:25687417 C T 1.041488 1.5818e-05
11:25688804 C A 0.053425 8.8033e-06
11:25692540 C T 0.461087 -3.5938e-05
11:25693444 G T 0.025077 -6.4367e-06
11:25695000 G C 0.172524 -2.0556e-07
11:25700989 C T 1.150357 8.6989e-06
11:25701663 T C 1.937457 -1.7437e-05
11:25704768 C T 0.032203 -1.8430e-06
11:25705124 G A 0.265438 -3.9950e-05
11:25706158 C T 0.349974 1.0784e-05
11:25710784 A C 0.124692 9.9761e-06
11:25712481 G C 1.448957 2.3974e-05
11:25717000 A G 0.034658 1.2987e-05
11:25725972 C A 0.046819 -3.4146e-06
11:25731305 C T 0.394403 -3.3826e-05
11:25731449 C A 0.106567 1.9243e-05
11:25738998 T G 0.032098 1.0871e-07
11:25746591 G A 1.166853 1.7106e-05
11:25746694 C T 1.560604 -1.1033e-05
11:25756137 T G 0.059633 -5.9392e-05
11:25756735 A G 0.275267 -4.6814e-05
11:25789144 G A 0.043480 1.5117e-06
11:25791864 C T 0.283967 6.4952e-06
11:25792022 T C 1.559176 -1.1345e-05
11:25792160 T C 0.064287 -5.3615e-07
11:25792402 A G 0.072488 -3.3502e-06
11:25794783 G A 0.908983 -2.1359e-05
11:25800758 C T 1.065940 -4.1402e-05
11:25811586 G A 0.282447 4.0256e-06
11:25811886 A G 0.069373 -2.9181e-05
11:25815165 T C 1.467578 4.3147e-05
11:25817694 C T 0.293969 -1.5201e-05
11:25818510 A G 1.176910 5.3433e-05
11:25824721 C T 0.056848 -1.6576e-05
11:25826554 T C 0.495854 -1.2797e-05
11:25835141 C T 0.513727 1.5378e-05
11:25835890 C T 1.005300 1.2355e-05
11:25841714 A G 0.055930 -2.1407e-06
11:25848434 C T 0.041655 -1.5991e-06
11:25860834 T G 1.773426 -1.1454e-05
11:25861764 G A 0.544699 4.3258e-06
11:25863523 C G 0.049529 4.0803e-06
11:25864858 T C 0.052293 7.3530e-06
11:25869674 A G 0.580717 4.0221e-06
11:25870689 G A 1.219384 -3.2535e-05
11:25885914 C T 0.717281 -2.2592e-05
11:25902011 C T 0.102396 -2.0573e-05
11:25902659 A G 0.493712 -1.2641e-06
11:25904966 A C 0.256598 -5.2887e-06
11:25905642 G A 0.056406 -1.9140e-06
11:25919397 G T 0.079845 2.7530e-05
11:25939284 G A 0.496116 -9.0051e-06
11:25940638 A G 0.028786 1.8340e-05
11:25941885 A G 0.025811 1.0847e-05
11:25949720 A G 0.253698 3.1129e-06
11:25952777 G A 1.431437 -1.9346e-05
11:25961566 G T 1.523379 -1.1176e-05
11:25963235 C A 0.479470 -2.5404e-06
11:25971521 G A 0.055125 -1.9065e-06
11:25973247 A C 0.315283 2.0631e-05
11:25975003 A G 0.525174 -6.0877e-08
11:25982135 C T 0.022915 -9.5789e-06
11:25982137 G C 1.971278 -1.6156e-05
11:25985507 A G 0.820438 2.7570e-05
11:25988542 A C 0.032910 -3.5743e-06
11:25992172 G A 0.139906 -1.0527e-05
11:25994328 T C 0.070662 -2.6093e-06
11:26006051 A G 0.052150 5.8155e-06
11:26010492 T C 0.094090 -2.2882e-05
11:26014763 G A 0.590692 -1.1598e-05
11:26015034 C G 1.163100 -1.0361e-05
11:26016331 C A 0.072872 2.6787e-06
11:26020007 A C 0.021262 7.1932e-06
11:26024756 G A 0.787402 -1.4207e-05
11:26025004 T C 0.053965 -2.7582e-06
11:26027235 T C 0.457297 -1.6868e-05
11:26029879 A C 0.751772 -1.9692e-05
11:26029912 A G 1.853410 -3.4294e-06
11:26032888 T G 0.760302 2.4485e-05
11:26033710 T C 0.044177 -6.0240e-06
11:26042002 A T 0.991429 -2.6025e-07
11:26044992 C T 1.155073 8.9607e-07
11:26045487 T G 0.421034 7.8126e-06
11:26045601 G A 0.836054 9.3054e-07
11:26049214 G T 1.736578 -3.1664e-06
11:26050585 C A 0.106537 9.0491e-06
11:26056749 G A 0.085676 9.6789e-06
11:26057685 T G 0.178987 -4.2393e-05
11:26060688 A G 0.090581 1.0497e-05
11:26061074 G A 1.710763 -4.5316e-06
11:26061870 C T 0.022432 -3.9979e-06
11:26064106 C A 0.039856 -4.6515e-06
11:26067835 A G 0.915545 6.9963e-06
11:26070407 T C 1.760744 3.1909e-06
11:26076096 T C 0.053809 9.2229e-06
11:26077904 A G 0.048835 5.0327e-06
11:26086438 C G 0.048471 4.1185e-06
11:26091038 T C 0.218779 -1.8512e-06
11:26095532 C G 0.051297 8.3702e-06
11:26098143 T C 0.030122 -1.8979e-05
11:26098783 T G 0.040886 -9.3011e-06
11:26102097 C A 0.033828 1.0603e-05
11:26105630 C T 0.043463 -4.0193e-06
11:26111836 C T 0.070380 5.8559e-06
11:26112346 A T 0.092948 7.8605e-06
11:26115566 C T 0.796123 -4.3329e-06
11:26122766 A G 0.070342 1.3818e-05
11:26128863 A G 0.041957 -2.3336e-06
11:26141344 C A 0.027311 6.4278e-06
11:26143738 C A 1.046897 -9.3860e-06
11:26144277 T C 0.026032 2.2136e-05
11:26150478 C A 0.180816 1.2522e-05
11:26164105 G A 0.028582 9.5240e-06
11:26164122 C T 0.042583 1.2741e-05
11:26165548 G A 0.130638 -4.1529e-06
11:26174205 T C 0.027685 -1.4898e-05
11:26175038 C G 0.075823 -3.2598e-05
11:26175808 A G 0.066586 1.5568e-05
11:26175866 A G 0.029813 6.0564e-06
11:26177507 T C 0.027977 7.6789e-06
11:26178913 G A 1.911853 -5.0286e-06
11:26208454 G A 0.109675 -3.6133e-06
11:26209863 A G 0.106839 -8.6487e-06
11:26212490 A G 0.060898 1.3016e-05
11:26219588 C T 0.074065 -9.7019e-06
11:26225219 A G 0.053098 1.0472e-05
11:26225295 G A 0.027790 4.7384e-06
11:26225442 A G 0.042787 1.3295e-05
11:26227388 C T 0.110994 9.7895e-07
11:26228968 C T 0.033158 5.9883e-06
11:26239658 A G 0.751340 -2.0185e-05
11:26248151 A C 0.060422 -1.5734e-05
11:26249625 T C 0.035073 1.5353e-05
11:26250298 G A 0.886616 -2.7391e-05
11:26263085 C T 0.721619 -3.5409e-05
11:26264947 G T 0.030928 6.8255e-06
11:26267921 A G 0.066365 6.8127e-06
11:26275280 A G 0.125168 -9.2929e-06
11:26289656 A G 0.020974 -1.7165e-06
11:26295022 G T 0.181530 -2.2559e-05
11:26303474 A G 0.333995 3.4730e-06
11:26303605 C T 0.088242 3.4410e-05
11:26305030 A G 0.036823 1.4237e-05
11:26310392 T C 0.128041 -4.8560e-06
11:26317323 T C 0.304101 5.8111e-06
11:26319240 T G 0.034478 -1.4830e-05
11:26319619 T C 0.180769 9.9183e-06
11:26320409 A G 0.036184 1.3415e-05
11:26327207 C T 0.036405 1.7945e-05
11:26332604 G A 0.040709 4.2870e-06
11:26336927 A G 0.046853 1.9596e-05
11:26348128 A G 0.071427 -9.0023e-06
11:26350123 T C 0.248884 1.2564e-05
11:26350731 C T 0.643750 -2.2801e-05
11:26353811 T C 0.062717 2.5270e-05
11:26354203 T G 0.041325 -1.7311e-05
11:26361574 G T 0.737816 -3.1633e-06
11:26363311 G T 0.630487 8.7040e-06
11:26363708 T G 0.623262 -3.5835e-06
11:26363962 T C 0.195007 -2.1464e-05
11:26365213 C T 0.023615 -1.0263e-05
11:26368230 T C 0.026345 1.4016e-05
11:26380992 T G 0.204826 -2.3475e-06
11:26384611 C T 0.048893 -1.8726e-05
11:26396169 G A 0.035637 9.0105e-06
11:26397672 C T 0.402128 -2.4916e-05
11:26398982 G C 0.101332 -5.1357e-06
11:26401379 A G 1.233150 2.5282e-06
11:26403154 T C 0.034998 -8.9102e-06
11:26410061 G T 0.101165 1.3396e-05
11:26438423 G C 0.267886 -2.4236e-05
11:26442752 T C 0.033179 4.2114e-06
11:26446191 A G 1.784278 1.8161e-06
11:26449863 T C 0.099445 1.8941e-05
11:26449892 T C 1.491992 5.0812e-06
11:26451226 G A 0.031074 -8.4293e-06
11:26452730 T C 0.049433 -2.0644e-05
11:26459108 A G 0.133130 -1.2895e-05
11:26465970 C T 1.931997 1.3433e-06
11:26469452 G A 0.025866 -9.0545e-07
11:26471710 C T 1.511626 8.1910e-06
11:26480020 G A 0.028253 3.6772e-06
11:26482181 C A 0.032098 -5.4885e-06
11:26482771 G A 0.080810 -5.8631e-06
11:26485520 A G 0.237287 3.4971e-05
11:26494826 C A 0.031275 -9.8808e-06
11:26500028 A G 0.146118 -7.5643e-06
11:26508441 A G 1.941571 3.0058e-05
11:26508892 T C 0.175417 -7.5909e-06
11:26513170 G A 0.044344 -4.0818e-06
11:26514607 T C 0.045588 1.3986e-06
11:26525562 A G 0.054149 -6.6955e-06
11:26526901 G A 1.387580 -2.1897e-05
11:26535720 C A 0.061306 -3.3134e-06
11:26537075 T C 0.062870 -9.4762e-07
11:26545047 T C 0.071410 -4.0723e-06
11:26545368 A G 0.087773 -8.1092e-06
11:26547713 A G 0.224300 3.0652e-05
11:26553503 G A 1.079240 -1.0201e-05
11:26554127 T C 1.241666 -2.5906e-06
11:26558873 C T 0.169083 -2.4033e-05
11:26561238 C T 0.045748 1.1436e-05
11:26568056 A C 1.487314 -4.5116e-05
11:26568364 T C 0.074810 -1.7444e-05
11:26572595 A G 1.384999 -1.8723e-05
11:26578624 G A 0.034481 -5.5553e-06
11:26580120 A G 0.289287 3.8345e-06
11:26582222 G T 0.036453 -1.6809e-05
11:26583061 A G 1.522471 -1.3984e-05
11:26585014 T G 1.317407 -1.4356e-05
11:26586801 A G 1.316095 -1.3581e-05
11:26587018 T C 0.027664 -1.7937e-05
11:26587133 C T 1.499308 -1.8915e-05
11:26587394 C T 0.084231 1.0936e-05
11:26591124 C T 0.205417 3.1538e-07
11:26592436 C G 0.106214 8.9796e-06
11:26594718 C A 0.036932 1.4241e-06
11:26599592 C T 0.973175 2.0410e-06
11:26600856 G A 0.315048 -2.7606e-05
11:26601395 T C 1.944389 3.7430e-07
11:26605250 A G 0.104738 -5.3891e-06
11:26605314 A G 0.023319 1.2368e-05
11:26622483 C T 0.373233 7.0364e-07
11:26623486 A G 0.188058 -1.1860e-05
11:26637037 T C 0.020470 6.0778e-06
11:26639265 G A 0.046870 -4.3816e-06
11:26640374 C T 1.843513 -3.8336e-06
11:26643635 C T 0.657400 2.4731e-05
11:26655344 G A 0.825868 3.1884e-06
11:26661690 C T 1.855059 8.3817e-06
11:26668918 G T 0.046363 3.3233e-07
11:26674033 T C 1.715724 6.1416e-06
11:26676301 T C 0.431818 6.1049e-06
11:26682183 T C 0.052599 1.0513e-06
11:26685153 A G 0.337038 6.3610e-06
11:26692742 A G 0.563772 -5.6092e-07
11:26693049 C A 0.148542 9.3829e-06
11:26694595 T C 0.094539 -3.0535e-05
11:26694903 T C 0.145662 2.7483e-06
11:26695526 C T 0.140885 8.9495e-07
11:26700310 G C 0.113037 -1.1719e-05
11:26701589 T C 0.042749 -7.9537e-06
11:26702222 A G 1.350906 9.8499e-06
11:26705310 G A 1.234112 1.3045e-05
11:26713331 T C 0.025696 -2.6643e-06
11:26713961 A G 0.079688 1.0110e-05
11:26714283 G A 0.042117 1.3205e-05
11:26716217 G A 1.076200 4.5234e-05
11:26718439 G C 0.642682 -1.6738e-05
11:26720410 C T 1.716278 2.2349e-05
11:26722399 T C 1.271557 2.0060e-05
11:26730322 T G 0.452088 -6.2277e-06
11:26732923 G A 0.595455 -1.8528e-05
11:26734209 T C 1.915984 9.4414e-06
11:26738553 G T 0.059425 -3.5476e-06
11:26739070 A G 0.140083 -2.0103e-05
11:26745908 T G 1.772477 -1.2055e-05
11:26749310 T G 1.258091 -3.4157e-06
11:26752782 T C 0.560216 1.0550e-05
11:26754408 T G 0.042804 -3.0133e-05
11:26756407 G A 0.482822 2.2117e-05
11:26756556 C T 0.431298 -4.0118e-06
11:26762635 A T 0.115727 -1.7061e-06
11:26764406 A G 0.084564 -1.6839e-05
11:26767433 C T 0.159962 8.2465e-08
11:26770983 T G 0.495279 1.6009e-05
11:26772771 C T 0.188901 1.2845e-05
11:26774573 A G 0.454532 1.4283e-05
11:26774813 G T 0.725087 -4.3890e-06
11:26790378 C A 0.962061 1.6314e-05
11:26798642 A G 0.024961 2.1324e-05
11:26813112 C T 1.796266 -1.2131e-05
11:26816338 G A 0.170341 2.6892e-05
11:26819090 T C 0.077666 -5.8256e-06
11:26831912 C G 0.045048 9.1166e-06
11:26846618 A G 0.143660 -7.0384e-06
11:26849546 T C 0.062740 -2.7429e-05
11:26849829 C A 0.043984 -1.0551e-05
11:26850207 A G 0.773953 -2.8003e-05
11:26856672 G A 0.077995 3.3188e-05
11:26857146 A G 1.856459 1.3569e-05
11:26869920 T C 0.020294 1.2145e-05
11:26871098 C T 0.087110 -4.4550e-06
11:26873510 T C 0.045357 -2.3737e-05
11:26874580 T C 0.801365 -4.0761e-05
11:26877606 T C 0.065270 1.8799e-06
11:26880931 G A 0.170569 -1.0386e-05
11:26927067 T C 0.043572 2.5450e-06
11:26939502 T G 0.354418 -5.3445e-06
11:26961363 C T 0.399445 4.0211e-05
11:26967504 A G 0.051174 -1.3256e-05
11:26970603 C A 0.112582 1.6461e-05
11:26973784 C T 0.330718 2.6356e-05
11:26975418 T C 0.228223 -2.1521e-05
11:26977103 G C 0.371900 6.1231e-07
11:26982869 T C 0.174482 6.8218e-06
11:26993693 T C 0.050039 5.2024e-06
11:27007293 T C 0.110491 -1.4084e-05
11:27007809 T C 0.107921 1.8320e-05
11:27017607 G C 0.079379 9.7906e-06
11:27018019 A G 0.339615 2.1246e-05
11:27019216 A C 0.054302 1.7722e-05
11:27020159 A C 0.060700 3.3958e-05
11:27020461 T C 0.189832 -6.8807e-06
11:27024672 T C 1.609602 -3.4901e-07
11:27026865 C T 0.245821 -1.8415e-05
11:27029464 C T 0.716676 -1.1950e-05
11:27031167 T C 0.445904 7.8666e-06
11:27038044 A G 0.757582 1.8609e-05
11:27038907 T C 0.046608 -1.4483e-05
11:27062046 C T 0.073647 -4.2217e-06
11:27068913 C T 0.027841 5.3654e-07
11:27071247 C T 0.944607 -1.7943e-05
11:27074645 T C 0.091625 1.2274e-05
11:27075551 T C 1.690953 -2.3998e-05
11:27080748 T G 0.043854 2.6967e-06
11:27087956 A G 0.711926 -2.3691e-05
11:27098919 C T 0.049709 1.4414e-05
11:27101170 G T 0.030734 1.8339e-05
11:27102375 C T 0.376938 2.9426e-06
11:27104547 G A 0.042141 -8.6256e-06
11:27120261 A G 0.047825 4.4902e-06
11:27139093 G C 0.517514 2.0156e-05
11:27145384 T C 0.030724 -8.9610e-07
11:27148847 A G 0.089354 -1.1203e-05
11:27151993 A G 1.285928 -3.6124e-05
11:27153560 T G 0.049059 2.9228e-06
11:27157860 G A 0.110481 1.3676e-05
11:27169483 T C 0.049464 4.0062e-06
11:27174607 T C 1.707306 -2.5385e-05
11:27190529 A G 0.835313 -5.8600e-06
11:27191666 T C 0.050372 -2.0124e-06
11:27192859 T C 0.356182 1.1216e-05
11:27193466 A G 1.896159 1.2814e-05
11:27194934 A G 0.248911 -1.4017e-05
11:27204897 T G 0.229447 -3.6877e-06
11:27204924 A G 1.671727 -1.6015e-05
11:27209845 C G 0.084312 -3.9175e-06
11:27210389 T A 0.032577 -1.9016e-06
11:27217793 T C 1.172085 -1.7880e-05
11:27217822 G A 0.031924 1.1412e-05
11:27218729 T C 0.145295 1.3368e-05
11:27220728 C T 0.384238 -1.9573e-05
11:27223289 G C 0.441464 -2.0495e-05
11:27224030 C T 0.312481 -1.1854e-05
11:27225418 G A 0.327219 -1.6661e-05
11:27229688 A C 1.565445 -5.1030e-06
11:27239030 C G 0.043423 8.2696e-06
11:27249506 G A 1.860784 -1.0779e-05
11:27260264 G A 1.688362 -8.0653e-06
11:27261039 A G 0.413405 -2.5424e-05
11:27262287 G A 0.453859 -1.2480e-05
11:27269546 T C 0.671275 2.3785e-05
11:27280876 C T 0.152149 -1.8302e-06
11:27285025 T G 0.161638 6.3425e-06
11:27321933 T C 0.028181 -9.6394e-06
11:27325462 A G 1.244706 1.5245e-05
11:27337967 C T 0.064430 -1.0331e-05
11:27342117 A G 0.430220 -1.2971e-05
11:27353309 G A 0.510415 -8.8265e-06
11:27362257 C T 0.134055 1.6062e-05
11:27363218 C T 0.129027 6.9791e-06
11:27364260 A G 0.560046 1.7376e-07
11:27372239 C T 0.738316 1.0447e-05
11:27374570 G A 0.060337 -2.5928e-06
11:27384585 A G 0.134813 1.2495e-05
11:27389681 T C 0.033152 1.0715e-05
11:27389739 C T 0.052915 1.8716e-05
11:27390144 A G 0.061700 5.3518e-06
11:27397067 G A 0.581332 -2.0765e-06
11:27398500 A G 0.024016 -1.9714e-06
11:27400717 T C 1.256901 1.9409e-06
11:27401389 T C 0.669422 1.3034e-06
11:27421935 A G 0.033434 1.3625e-05
11:27431166 C T 0.077972 -1.4192e-05
11:27443151 C T 0.647965 -1.2064e-05
11:27465591 C T 0.826194 5.8493e-06
11:27471596 G A 0.337847 -2.6787e-05
11:27477274 T C 0.062037 -1.0483e-05
11:27486942 T C 0.183169 1.1094e-05
11:27490132 G A 0.049729 4.1235e-06
11:27495259 T C 1.893048 -1.0513e-05
11:27518920 G A 0.020793 -8.1327e-06
11:27520587 C T 0.056478 1.1976e-05
11:27520671 G T 1.109022 4.5535e-06
11:27523616 A G 0.054730 1.2402e-05
11:27526105 C T 0.082150 -2.5921e-05
11:27534260 T C 0.082235 -3.4329e-06
11:27540084 T C 0.090700 1.0383e-05
11:27563382 T G 0.471297 -2.5782e-05
11:27567092 A G 0.039639 1.2094e-05
11:27577231 C A 0.469223 -2.4718e-05
11:27583129 C T 1.540082 -4.9805e-05
11:27604203 G A 0.061431 -2.6459e-06
11:27604634 C A 0.050161 2.4144e-06
11:27620319 G A 0.184808 9.6267e-06
11:27626162 G A 0.124464 2.7547e-05
11:27629719 A G 0.040696 1.1589e-05
11:27634373 C G 0.402077 -5.2215e-05
11:27635206 C T 0.111698 2.1823e-05
11:27636059 C A 0.074375 3.9028e-05
11:27640223 G T 1.596662 5.0404e-05
11:27643725 T C 0.373484 -4.8520e-05
11:27645530 A G 1.469379 3.2404e-05
11:27646016 A G 0.050549 1.1362e-05
11:27656851 A T 0.103654 2.0132e-06
11:27656910 G A 0.401611 -5.1951e-05
11:27664695 C T 0.073361 -2.2999e-05
11:27667202 G T 1.368507 -1.8192e-04
11:27668230 T C 0.037344 1.5413e-05
11:27670108 C T 0.402301 -4.5779e-05
11:27676984 A G 0.026661 -1.3458e-05
11:27678203 A G 0.080090 1.6667e-05
11:27679916 T C 0.378846 -5.2758e-05
11:27694241 C G 0.375283 -5.6471e-05
11:27696319 T C 0.274604 -1.1778e-05
11:27699411 T C 0.037847 -1.9100e-05
11:27701365 A G 0.525232 7.7996e-05
11:27702383 T G 0.406190 -4.6318e-05
11:27703188 A T 1.582621 4.3512e-05
11:27720937 T C 0.120357 2.7098e-05
11:27728539 C A 1.583882 5.6034e-05
11:27733767 C G 0.111055 1.9330e-05
11:27736029 T C 0.041729 7.1111e-06
11:27745683 A C 0.027488 -6.1350e-06
11:27748285 A G 0.197655 2.3255e-05
11:27748493 A C 0.414561 5.3871e-05
11:27750449 T C 0.062774 1.6407e-05
11:27755478 G C 0.158779 -2.0294e-05
11:27764496 T C 0.201354 -6.9824e-06
11:27765787 C T 0.993809 2.3635e-05
11:27766758 C T 0.211391 2.1944e-06
11:27770979 T C 0.053037 -1.0698e-05
11:27775906 A G 0.039737 -2.4972e-05
11:27776622 A G 1.200549 1.9239e-05
11:27776773 T C 0.030836 -4.5444e-06
11:27779018 A G 0.046255 4.5415e-06
11:27779215 G A 0.073739 1.2307e-05
11:27781979 G A 0.475418 1.0224e-05
11:27786474 C T 0.741858 -1.0322e-05
11:27788859 T C 0.077224 7.2368e-06
11:27791994 T A 1.020511 -3.1757e-07
11:27793470 T G 0.398697 -1.5429e-05
11:27800107 G A 0.695036 5.1279e-06
11:27801789 A G 0.045840 -8.8946e-06
11:27811712 T C 0.050321 1.9248e-05
11:27813531 T C 0.055359 1.8086e-05
11:27822771 C T 0.024666 1.6385e-05
11:27825078 G A 0.106057 1.6994e-06
11:27836736 C T 0.110117 -1.5790e-05
11:27844415 T C 0.212033 4.0800e-06
11:27852685 A G 0.124019 1.9034e-06
11:27852849 A G 0.336130 -1.1065e-05
11:27856509 G A 0.050416 -1.9081e-05
11:27874027 T C 0.045255 -4.7622e-06
11:27885065 C T 0.088355 -1.4692e-05
11:27885995 T C 0.048927 2.5023e-05
11:27901952 T C 0.191536 -1.8117e-05
11:27901978 A G 1.438815 1.0059e-06
11:27902340 A G 1.685044 -3.1713e-06
11:27904978 A G 0.039768 -1.9365e-06
11:27924494 T C 0.265676 1.3860e-05
11:27927772 C T 0.089460 -1.1969e-05
11:27928708 C T 1.602126 -6.9336e-06
11:27930009 T C 0.043650 2.7239e-05
11:27930226 G A 0.031299 -2.5282e-05
11:27957427 A G 0.273261 9.7871e-06
11:27960541 T C 1.612141 -2.0215e-05
11:27967223 T C 0.032492 1.5295e-05
11:27970101 A C 0.025179 2.9599e-06
11:27978450 C T 0.580523 -1.3653e-05
11:27985341 A G 0.025801 7.8324e-06
11:27987520 A G 0.042692 3.2525e-06
11:27999638 G A 0.047764 3.8942e-05
11:28007269 T C 1.693023 2.7852e-05
11:28009463 C T 0.515729 2.9965e-06
11:28013323 A G 0.086447 -1.9413e-06
11:28028911 G A 1.606984 2.6264e-05
11:28044848 T C 0.037429 8.2271e-06
11:28053517 T C 0.055890 8.8963e-06
11:28055949 T C 0.074725 1.1980e-06
11:28071201 T C 0.025499 8.1086e-06
11:28076685 C T 0.093536 -3.4098e-07
11:28106253 A G 0.043382 3.5818e-06
11:28110151 C T 0.074497 -3.8468e-06
11:28116537 T C 0.581693 9.6262e-06
11:28120992 C G 0.036205 -9.7996e-06
11:28139727 T G 0.041913 -8.5176e-06
11:28190747 A G 0.338534 -3.4057e-06
11:28230627 T G 0.259478 -1.4241e-05
11:28231197 T C 0.092955 -1.5919e-05
11:28233768 G A 0.506254 1.2137e-05
11:28247844 G C 0.024710 2.7676e-06
11:28273682 G A 0.165779 -1.5239e-05
11:28289161 G A 0.320375 -2.6989e-05
11:28292078 G A 0.901024 -7.7212e-06
11:28307404 T C 0.037313 8.2096e-06
11:28308199 T C 0.043127 6.6301e-06
11:28313112 T G 0.041247 1.7462e-05
11:28324700 T C 0.031040 -4.4138e-06
11:28337944 G T 0.028762 -9.3763e-06
11:28342195 A G 0.025624 3.4967e-06
11:28342580 G A 0.074419 -2.7612e-06
11:28342660 G A 0.309051 -1.8062e-05
11:28377743 G A 0.029453 8.9841e-06
11:28380051 G A 0.531018 6.6002e-06
11:28401622 G T 0.065970 5.2624e-06
11:28422716 T C 0.035691 2.2925e-06
11:28426241 G T 0.094862 4.0689e-06
11:28427146 T C 0.277086 2.3422e-05
11:28436499 A G 0.054996 -1.9250e-05
11:28456071 T G 0.032560 -5.3973e-06
11:28457284 A G 0.256387 -4.6770e-06
11:28457576 A G 0.043270 1.4864e-05
11:28464705 A G 1.028531 1.9140e-05
11:28467720 A G 0.040679 2.8014e-05
11:28472025 C T 0.058164 -1.8570e-05
11:28485359 G A 0.075112 1.8412e-05
11:28504072 T C 0.035355 2.5743e-06
11:28543238 G A 0.045660 -1.0158e-05
11:28556512 C A 0.112425 -1.2539e-05
11:28570144 A G 0.041131 4.9894e-07
11:28572706 C G 0.028453 3.4396e-06
11:28578068 G A 1.554599 1.4452e-05
11:28581557 T C 1.358256 1.9739e-05
11:28583968 C A 0.296930 -6.3326e-06
11:28588426 T C 0.143598 2.2218e-05
11:28594849 G A 0.021470 1.5459e-05
11:28612392 A G 0.758585 -1.9045e-05
11:28613337 G A 0.366236 -2.2812e-05
11:28616953 G C 0.043229 -2.8434e-06
11:28626786 A G 0.786406 -1.9230e-05
11:28634381 A G 0.128381 -1.4709e-05
11:28643913 C T 0.742555 -1.1112e-05
11:28645349 A G 0.061221 -1.7672e-05
11:28665337 A G 0.030235 1.6806e-05
11:28678784 G A 0.032917 2.8249e-06
11:28680737 G T 0.102307 -2.7054e-05
11:28682209 T C 0.119633 1.2496e-05
11:28693974 T C 0.062298 -2.6134e-05
11:28695446 A G 0.120853 -1.5275e-06
11:28704850 C T 0.022129 -8.4578e-06
11:28708256 A G 1.887823 2.5792e-05
11:28708258 T C 1.215372 9.4605e-06
11:28710946 T C 0.066756 -2.1191e-05
11:28715284 C G 0.136727 1.7461e-06
11:28720900 C T 1.946674 2.1458e-05
11:28722010 G A 0.020345 2.7745e-05
11:28722378 G T 0.419667 2.4342e-05
11:28723710 C T 0.909079 -5.7454e-05
11:28726454 G A 0.099894 2.0470e-05
11:28730053 C T 0.621678 3.6250e-05
11:28733257 C T 0.102001 4.0877e-06
11:28737376 A G 0.047162 -1.2595e-05
11:28743727 A C 0.069346 -3.8460e-05
11:28759252 A C 0.068214 -9.1331e-06
11:28762329 C T 0.109342 -1.0716e-05
11:28769084 G A 0.078597 -2.1297e-05
11:28773663 T C 0.109522 9.2563e-06
11:28778152 C T 1.170732 -5.3836e-06
11:28781128 A G 0.061360 -1.5434e-05
11:28783130 A G 0.036375 5.2432e-06
11:28790003 T C 0.047822 5.9263e-07
11:28820025 A G 0.038904 -3.2141e-06
11:28838085 T C 0.463481 -3.1123e-06
11:28841381 C T 0.075119 -2.4421e-05
11:28842309 A G 0.098887 1.3529e-05
11:28852980 A G 1.685622 3.1259e-06
11:28854844 C T 1.131733 -2.3812e-06
11:28855560 A G 0.051803 -7.8646e-06
11:28858612 C T 1.658148 9.7942e-06
11:28863882 G A 0.029500 5.1212e-06
11:28865229 C T 0.052599 -1.7321e-05
11:28876003 A G 0.040036 -2.0177e-05
11:28883528 G T 0.025271 1.3505e-05
11:28884695 A G 0.056478 -2.3106e-05
11:28890240 C T 1.462049 -1.7993e-05
11:28898610 T G 1.093883 -1.2284e-05
11:28902163 G A 0.327192 -3.8085e-06
11:28909052 C T 0.037225 9.0721e-06
11:28923520 A G 0.033420 7.9076e-06
11:28948495 G A 0.356652 9.4178e-06
11:28958790 C T 0.055968 4.1476e-05
11:28962712 C T 0.246273 1.7208e-06
11:28962881 C T 0.433505 2.0163e-05
11:28966764 C T 0.081096 -1.0918e-05
11:28970148 T C 0.046809 -7.8173e-06
11:28976033 T C 0.073735 -2.7100e-05
11:28976150 G A 0.084543 1.1691e-05
11:28988479 A G 0.046085 2.6975e-06
11:28997421 A G 0.143095 1.1521e-05
11:29016502 A G 1.107438 -1.0114e-05
11:29023028 A C 0.524895 8.2476e-06
11:29023141 T G 0.071655 -4.0154e-05
11:29024427 A C 0.032234 1.4353e-05
11:29061816 A G 1.083836 -1.3751e-05
11:29109843 A G 0.099866 -1.2381e-05
11:29115687 T G 0.040019 1.9666e-06
11:29119219 T C 0.033808 1.5986e-05
11:29153322 G A 0.703026 -7.7030e-06
11:29159509 G A 0.265893 -2.9036e-05
11:29165578 A G 0.090408 -2.8344e-05
11:29187439 G A 0.062604 -7.6760e-07
11:29191130 A G 0.244440 4.6892e-05
11:29195137 G A 0.616633 -8.1432e-06
11:29206204 T C 0.158860 -2.6360e-05
11:29210862 A C 0.068245 -9.5045e-06
11:29219699 T C 0.045874 3.0823e-06
11:29228649 T C 0.056134 -1.6543e-05
11:29231610 G A 1.263211 2.3646e-05
11:29246072 A G 0.054054 -4.0994e-06
11:29248671 T C 0.149487 -6.7773e-06
11:29250445 G A 1.059313 1.5580e-05
11:29253663 G A 0.074779 -9.3487e-06
11:29266635 C G 0.042607 -1.8222e-05
11:29271408 T G 0.041617 2.1475e-05
11:29272543 A G 1.054560 2.0141e-05
11:29276505 G A 0.290413 3.0500e-05
11:29282964 T C 0.766279 -2.8135e-06
11:29284035 A G 0.033356 -1.2581e-05
11:29297111 T G 0.123142 -1.2392e-05
11:29303045 G A 0.547545 8.6198e-06
11:29303546 A G 0.034447 6.5160e-05
11:29303661 T C 0.020518 -1.5534e-06
11:29304243 C T 0.027318 1.5719e-05
11:29304376 T G 0.054608 -1.1853e-05
11:29306356 C G 0.058565 -7.7808e-06
11:29312211 A G 0.103538 -5.9077e-06
11:29319422 T C 0.062615 9.6182e-06
11:29337182 C T 1.162651 -2.2285e-05
11:29352394 C T 0.097864 -3.0766e-05
11:29353127 C T 0.118691 -2.5779e-05
11:29365108 T C 0.922566 -2.7039e-06
11:29381884 T G 0.272710 -2.6042e-05
11:29385175 C G 0.595601 3.9341e-06
11:29385822 C T 0.079382 4.6834e-05
11:29405492 T C 0.050892 -2.7048e-05
11:29410030 G A 1.877321 -3.6072e-06
11:29413728 T C 1.486977 -1.2221e-05
11:29416204 A G 0.019838 -6.9423e-06
11:29419408 T C 0.163239 -1.3143e-06
11:29430162 A C 0.208963 4.2750e-07
11:29453802 G T 0.121125 9.8062e-06
11:29454805 G A 0.781092 -9.4061e-06
11:29458062 T C 0.038037 -3.0009e-05
11:29461047 G A 0.090027 -1.5336e-05
11:29471837 G T 0.881326 1.6013e-06
11:29474446 T G 0.188772 1.1371e-05
11:29476055 C T 0.020569 1.3212e-05
11:29477653 G A 0.108611 2.2140e-05
11:29478337 G A 1.750592 1.6449e-06
11:29488271 C T 0.294000 -1.3690e-05
11:29498903 T C 0.288798 1.8343e-05
11:29500160 G A 0.775398 8.4013e-05
11:29500962 G T 0.027794 -1.5851e-05
11:29501022 T C 0.037330 -1.5471e-05
11:29503230 A G 0.431529 -4.5993e-05
11:29503682 C T 0.337245 -2.6394e-05
11:29514947 C T 0.100523 -7.8507e-06
11:29517984 A G 0.689192 -1.6578e-05
11:29518842 G A 0.123288 7.7493e-06
11:29523747 T C 0.062900 -1.1483e-05
11:29529081 C T 0.110525 1.2185e-05
11:29530247 G T 0.867981 -1.2160e-05
11:29530618 A G 0.059041 3.7578e-06
11:29531097 T C 1.560933 -1.2377e-05
11:29534277 A G 0.783853 5.4398e-05
11:29538983 T G 0.067024 4.2731e-05
11:29543710 T C 0.136901 -4.4170e-06
11:29545690 G A 1.673665 2.9223e-05
11:29554270 C T 0.815957 6.2500e-05
11:29559404 C T 0.487184 3.5702e-05
11:29562437 G T 0.108240 -1.4075e-05
11:29575700 T C 0.300378 6.0555e-05
11:29599034 A C 0.038143 -3.6846e-05
11:29600366 T C 0.054214 2.8355e-07
11:29602028 C G 0.106387 1.0803e-05
11:29605973 T G 0.063675 -1.0674e-05
11:29630345 C T 0.412167 6.1197e-05
11:29633417 T C 1.975926 -1.8247e-05
11:29642280 C T 0.404015 5.7645e-06
11:29655160 G C 0.216307 1.2559e-04
11:29659444 G A 0.470209 2.3673e-05
11:29659497 A G 0.024282 -1.3934e-05
11:29664580 C T 0.027093 1.0034e-05
11:29668616 T G 0.096147 -2.4517e-06
11:29672604 G A 0.476625 3.6421e-05
11:29672674 T G 0.941737 8.9546e-05
11:29674831 A G 0.748345 1.8890e-04
11:29675996 T G 0.084435 -1.5462e-05
11:29681700 C T 0.033879 5.0757e-06
11:29692276 A G 0.045938 2.9479e-05
11:29692317 T C 0.029626 -1.0563e-05
11:29693548 G A 0.032951 7.0188e-06
11:29696688 G A 0.063577 -2.0904e-05
11:29696991 C A 0.159880 -5.0353e-05
11:29704357 T C 0.039387 2.3323e-06
11:29712615 A C 0.069428 6.7027e-06
11:29729686 T C 1.644688 2.4371e-05
11:29731276 A C 0.123995 7.0356e-05
11:29755547 A G 0.768244 9.8902e-05
11:29757605 C T 0.388732 3.3071e-05
11:29767865 G C 0.027392 7.7997e-06
11:29768419 A G 0.046180 2.9206e-05
11:29770422 A G 0.027715 1.1580e-05
11:29782686 T C 1.147491 3.8098e-05
11:29797429 T G 0.196238 1.7874e-04
11:29800878 C T 0.439274 -3.1401e-05
11:29802521 A C 0.132515 -8.6318e-06
11:29822057 G A 0.281604 1.0567e-04
11:29822408 T C 0.070152 -1.6247e-05
11:29823335 T C 1.248445 2.1855e-06
11:29824779 C A 0.175852 5.2013e-05
11:29829263 T C 0.043246 8.0860e-06
11:29841601 C T 0.068676 -3.0779e-05
11:29857519 C A 0.056172 2.6739e-07
11:29858036 A G 0.110657 -1.0816e-05
11:29865778 C A 0.193229 1.2597e-05
11:29879119 C T 1.141229 -1.2594e-05
11:29881050 G A 0.341815 -7.2119e-06
11:29882400 A G 0.080746 -1.5448e-05
11:29884262 T C 0.115601 1.4234e-05
11:29886101 T C 0.096038 2.2867e-05
11:29892568 A C 0.337313 -1.1159e-05
11:29897704 C G 0.200879 3.2722e-05
11:29902098 A G 0.033471 -7.4541e-07
11:29909676 A G 0.027491 1.1953e-06
11:29914282 G T 0.115349 -1.4868e-05
11:29922304 A G 0.024846 5.7829e-06
11:29937403 A C 0.065566 1.0883e-05
11:29944982 G A 0.496469 3.7754e-06
11:29948481 C T 0.744459 3.8341e-06
11:29953725 T C 0.099618 -1.1524e-05
11:29980712 C T 0.116451 -3.5661e-06
11:29982667 C A 0.020399 -3.3867e-06
11:29990740 C T 0.029480 1.2989e-05
11:29993560 A C 0.053833 -2.1747e-06
11:30003531 T C 0.034784 -1.5961e-05
11:30003675 C T 0.037901 -2.4165e-05
11:30004238 C T 0.127113 -2.7741e-05
11:30010183 A C 0.039356 -1.2796e-05
11:30012458 C A 0.632398 -3.6214e-06
11:30028361 C A 0.518708 8.3164e-06
11:30033191 A G 0.306926 1.0788e-04
11:30042606 T G 0.054142 1.6893e-05
11:30043719 A G 0.053547 2.3875e-05
11:30054716 C G 0.038204 -1.7159e-05
11:30056918 T G 0.427490 -2.8514e-05
11:30057606 G A 0.025264 -1.3832e-05
11:30059503 G A 0.080103 -2.3474e-05
11:30059736 G A 0.034862 7.3751e-06
11:30066111 T C 0.035304 3.1568e-06
11:30070199 T C 1.544607 -3.8209e-06
11:30095028 T C 0.173214 -2.9705e-06
11:30100213 C G 0.098731 -1.2900e-05
11:30131974 T C 0.097252 -1.4299e-05
11:30135331 G A 0.096946 3.6764e-05
11:30138345 C T 0.045044 -8.7899e-06
11:30142124 G A 0.851904 2.5221e-05
11:30149302 G T 0.160842 1.1241e-05
11:30156168 C T 0.811694 -1.6565e-05
11:30158907 C T 0.827357 -2.0415e-05
11:30162228 A G 0.046047 1.1799e-05
11:30169998 C T 0.726549 -1.6082e-05
11:30197088 T C 0.067990 -1.6714e-05
11:30206846 A G 0.158126 -3.2443e-07
11:30215430 C T 0.236692 4.7434e-05
11:30216443 C T 0.054856 -1.9252e-06
11:30223228 G A 0.042562 -4.8911e-06
11:30225324 T C 0.039421 4.7447e-06
11:30226889 A G 0.152125 1.7693e-05
11:30231341 C T 0.023211 -8.7348e-06
11:30261968 G A 0.155219 -1.8783e-05
11:30268618 A C 0.034688 5.8291e-06
11:30271159 G A 0.851537 -3.0438e-05
11:30294760 T C 1.541952 2.5967e-05
11:30303443 G A 0.685387 1.1146e-04
11:30308527 G A 0.054387 2.6070e-06
11:30326119 C T 0.311278 -7.0339e-07
11:30340362 C T 0.527003 -3.0695e-05
11:30346052 T C 0.456436 -2.8382e-05
11:30367314 C T 0.044031 -5.0940e-06
11:30372818 T C 0.306871 3.8640e-06
11:30382899 T C 0.349019 3.4677e-06
11:30395448 T G 0.209847 -8.9929e-06
11:30398888 A G 0.043688 -4.5217e-06
11:30405254 A G 0.219459 1.5677e-05
11:30407124 G A 0.030245 -2.0557e-05
11:30412693 T G 0.023343 -1.3638e-05
11:30425655 A G 0.769472 3.0159e-05
11:30427075 T C 1.816821 1.1236e-06
11:30429583 C A 0.489279 -1.4106e-05
11:30433063 T C 0.024588 5.8418e-05
11:30439707 T C 0.212190 2.1887e-05
11:30452281 A G 0.669738 7.7093e-06
11:30454395 A G 1.034937 3.0048e-05
11:30457730 T C 0.048172 -2.9974e-06
11:30468206 G A 0.026563 -2.4304e-05
11:30473690 T C 0.146689 7.0352e-06
11:30478524 T G 0.602245 1.4238e-05
11:30500602 A G 0.024836 1.5763e-05
11:30505879 T G 0.436316 -7.4238e-05
11:30508108 C T 1.311944 -1.9650e-05
11:30518993 T G 0.067860 7.7318e-07
11:30521663 A G 0.728402 1.9964e-05
11:30528014 A G 0.034903 -3.9439e-05
11:30532002 T C 0.047581 1.1105e-05
11:30533039 C A 1.944814 1.8479e-05
11:30536218 T C 0.030316 -5.2614e-06
11:30540264 T C 0.519629 -1.0142e-06
11:30540401 T C 0.044079 5.9486e-06
11:30550158 A G 0.026077 2.6505e-05
11:30555128 C T 0.022619 -1.3705e-05
11:30557310 C T 0.048213 1.7476e-06
11:30557370 C T 0.034066 -7.8040e-06
11:30558424 A G 0.065889 -1.0979e-05
11:30564908 A G 0.492220 4.2396e-05
11:30567017 A G 0.514760 -3.4113e-05
11:30570487 C T 0.078182 -2.5187e-05
11:30571347 T C 0.816141 2.2079e-05
11:30573018 C T 0.073722 1.7529e-05
11:30574638 C T 0.166720 2.3561e-06
11:30579485 T C 0.855198 -6.2797e-06
11:30582806 T G 0.304050 -1.7022e-05
11:30583902 C G 0.051392 7.9123e-06
11:30590654 G A 0.120446 1.0721e-05
11:30597404 A G 1.852903 -4.2667e-06
11:30601163 A G 0.026185 1.0910e-06
11:30604245 C T 0.875651 -2.8721e-05
11:30607515 C A 1.439573 -4.6682e-05
11:30608439 A G 0.031200 -1.0157e-06
11:30618816 C A 0.660803 -1.1199e-06
11:30624982 C T 0.319410 -3.2374e-05
11:30625279 G T 0.068476 2.8131e-06
11:30626660 A C 1.543105 -2.9505e-06
11:30628497 C G 0.084635 -2.7919e-05
11:30630001 G A 0.024815 8.7730e-06
11:30630607 A G 0.595554 1.9230e-05
11:30638937 G A 0.040390 1.5894e-05
11:30642792 T C 0.026723 -9.6634e-06
11:30643668 C T 1.467010 8.4071e-06
11:30646369 A G 0.054557 -3.2895e-06
11:30647282 A G 1.776377 -1.6002e-05
11:30658439 A C 0.843537 -6.1751e-06
11:30659793 A G 0.027729 -1.2340e-05
11:30661506 G A 0.070563 -1.4977e-05
11:30677153 T C 0.088157 -2.3213e-05
11:30682606 C T 1.417243 1.0507e-05
11:30686020 T C 0.478882 1.9414e-05
11:30686431 T C 0.052439 2.1212e-05
11:30687010 C T 1.692333 -1.2178e-05
11:30704319 C T 0.399846 -1.6322e-05
11:30704851 T C 0.032665 2.1071e-05
11:30705199 C T 0.182666 -1.0657e-05
11:30706536 T C 0.085257 -5.8026e-06
11:30707635 T C 0.043076 -6.1819e-06
11:30716800 A C 0.213859 -1.6005e-05
11:30723695 T A 0.049433 2.8356e-05
11:30736383 A G 0.191787 -5.3927e-06
11:30737631 C G 0.074504 2.9977e-05
11:30744333 T C 1.813649 3.3689e-06
11:30749090 C T 0.906651 -3.5301e-05
11:30749450 C T 0.228162 -1.1827e-05
11:30751596 A G 0.195112 1.2593e-05
11:30754837 A G 0.076129 8.9775e-06
11:30758215 A G 0.855729 3.7449e-05
11:30760335 C T 0.910214 -3.4638e-05
11:30765377 C T 0.060218 -8.2361e-08
11:30766674 A G 0.159064 -2.5845e-05
11:30767205 C A 0.072770 1.4981e-05
11:30768678 T C 0.921213 -3.6630e-05
11:30781773 G A 0.951189 3.2271e-05
11:30782340 T G 1.837958 3.4036e-05
11:30785949 T G 0.056801 -3.8520e-05
11:30787426 G A 0.056015 2.1505e-05
11:30791357 A C 1.738275 2.9169e-05
11:30792331 G A 0.067418 3.3992e-06
11:30800771 C A 0.194038 1.2069e-05
11:30820101 G A 1.915994 -4.6447e-06
11:30847247 C A 0.026906 -1.5140e-05
11:30848413 T C 1.158799 -6.1306e-05
11:30851623 A G 0.559699 -1.1465e-05
11:30870389 A G 0.042630 -5.5372e-08
11:30876916 T C 0.052561 2.2336e-06
11:30887718 G T 0.027800 1.9406e-05
11:30899174 A G 0.038629 -6.6927e-06
11:30902893 C T 1.338415 -5.2834e-05
11:30904974 G A 0.030445 -1.2002e-05
11:30912916 C T 0.020970 1.2340e-05
11:30917592 A G 0.027202 -8.0712e-06
11:30932576 G A 0.030163 -4.9680e-06
11:30936460 C T 0.028633 -1.9318e-05
11:30941184 C A 0.606675 -2.3182e-05
11:30945757 A C 1.601293 -6.4028e-05
11:30958218 G A 0.182438 1.7734e-05
11:30974115 A C 0.184260 1.4721e-05
11:30976338 T C 0.023044 1.2565e-05
11:30977193 A G 0.055992 3.7504e-06
11:30977347 G T 0.057940 -3.2911e-06
11:30984820 C G 0.087535 1.1978e-05
11:31009088 C T 0.122013 -4.7085e-05
11:31027147 T C 0.078403 2.1246e-08
11:31027219 C T 0.211717 2.0753e-05
11:31031981 C T 0.061255 1.7727e-06
11:31041739 G A 0.160635 1.4008e-05
11:31048056 C G 0.034039 2.6380e-05
11:31062562 G A 0.026352 -5.7951e-06
11:31062955 T C 0.896064 -1.6967e-05
11:31101045 T C 0.027685 1.1156e-05
11:31105894 G A 0.046846 -1.2780e-05
11:31121145 A G 0.106744 4.0982e-06
11:31124116 C T 0.033835 5.2434e-06
11:31141069 T C 0.022381 4.2047e-06
11:31149912 C G 0.058807 -8.0835e-06
11:31163649 A G 0.073494 1.4614e-05
11:31164626 G A 0.061486 -1.7227e-05
11:31200588 G A 0.487803 3.0209e-06
11:31209733 T G 1.230437 3.3759e-05
11:31210771 A G 0.573808 2.2913e-05
11:31226476 T C 0.065389 2.7246e-06
11:31252929 C T 0.028915 9.8119e-06
11:31253994 C T 1.911248 1.7103e-06
11:31267596 C T 0.275705 4.0980e-05
11:31281902 A G 0.738241 2.4935e-05
11:31285284 A G 0.094355 5.0057e-06
11:31319324 C A 0.039438 1.4432e-05
11:31343576 T C 0.191968 2.6595e-06
11:31385317 A C 0.063281 -3.4791e-06
11:31400590 C T 0.073905 -2.5406e-05
11:31405359 G A 0.179599 -3.4633e-05
11:31412079 T C 0.157599 -2.0938e-05
11:31430229 C T 0.713239 -1.8292e-05
11:31449641 G A 0.468727 5.0837e-06
11:31451026 C A 0.030728 -7.4145e-06
11:31503997 T C 0.031244 -8.3401e-06
11:31533697 A G 0.460509 -5.1602e-06
11:31536224 T G 0.063172 -1.1209e-05
11:31547227 T G 1.097232 1.6231e-06
11:31573948 C T 0.164653 1.3434e-05
11:31579608 T C 0.106744 1.0593e-06
11:31618567 G A 0.257826 -1.7693e-06
11:31630246 T C 0.042576 7.6671e-06
11:31641946 A G 0.022945 -1.7275e-05
11:31645796 G A 0.031452 1.4750e-07
11:31652904 C T 0.146750 -1.4030e-05
11:31661314 C T 0.605298 -2.7114e-06
11:31662118 T C 0.038102 1.7993e-05
11:31678948 A C 0.808811 3.3326e-06
11:31689453 A G 0.927370 -1.7394e-06
11:31690224 A G 1.468465 2.9601e-06
11:31690406 C A 0.465531 -4.5591e-06
11:31702833 A G 0.042046 -9.3924e-06
11:31718908 C T 0.095069 2.7540e-06
11:31761802 G C 0.122621 3.5999e-05
11:31783582 C T 0.034304 8.9506e-06
11:31796942 G A 0.739268 -1.9764e-05
11:31812582 T C 1.598114 6.1612e-06
11:31813576 T C 0.564170 2.2276e-06
11:31815896 A T 1.033250 1.8885e-06
11:31818413 G C 0.510371 -2.7261e-06
11:31832367 T C 0.082704 -1.9095e-06
11:31841125 T G 0.374388 3.3995e-06
11:31853968 A C 0.325305 9.9838e-06
11:31855821 A G 0.083653 -1.0989e-05
11:31863361 C T 0.072719 -1.9452e-05
11:31874705 T C 0.839338 -3.0920e-05
11:31876312 A G 0.066195 1.4413e-05
11:31877805 T C 0.044561 -1.7503e-05
11:31879380 G A 1.581900 -4.4543e-05
11:31881172 C T 1.577004 -4.4311e-05
11:31886280 T C 0.032699 -1.2430e-06
11:31896113 T C 0.044816 -7.7261e-06
11:31898539 G A 0.608952 7.3797e-06
11:31899895 T C 0.038942 -5.8395e-06
11:31903191 G T 0.267787 3.3672e-05
11:31904417 T C 0.317282 3.0791e-05
11:31905329 T C 0.100958 -1.9997e-05
11:31905534 T C 0.512795 1.2043e-05
11:31914369 A G 0.032329 -3.6591e-05
11:31917219 C T 0.769642 4.6917e-05
11:31922471 C A 0.185760 -2.4619e-05
11:31923837 G A 1.022228 2.2601e-05
11:31929592 C T 0.103708 -1.9595e-05
11:31929705 C T 0.066973 -9.4499e-06
11:31936309 G A 1.483370 -8.1610e-06
11:31940171 G A 0.020926 2.7081e-06
11:31941777 T C 0.027491 -2.0778e-06
11:31944178 A G 0.133130 -8.4434e-06
11:31952520 A C 0.423621 5.5497e-06
11:31953347 T C 0.039764 1.2219e-06
11:31958762 G A 0.106724 -1.0177e-05
11:31964532 A C 0.251923 2.7987e-05
11:31979648 C A 1.611954 6.2806e-06
11:31988613 C A 1.435636 3.2736e-05
11:32000108 C A 1.183291 1.1377e-05
11:32000872 C A 0.262626 9.1626e-06
11:32008784 G A 0.216093 1.9925e-05
11:32013026 T C 0.050232 -6.1285e-05
11:32018885 T G 0.343511 1.5524e-05
11:32023605 T C 0.129186 -4.6675e-05
11:32027980 A G 0.077115 -4.9216e-06
11:32030595 C T 0.023693 -3.7095e-06
11:32035669 G A 0.066732 1.6877e-06
11:32036899 G A 0.827826 -1.6760e-05
11:32040404 T C 0.028433 1.0580e-05
11:32044946 C T 0.344082 1.7112e-05
11:32050671 C G 0.478671 -5.5408e-07
11:32051441 A G 0.067507 -1.3732e-05
11:32052522 G A 0.174492 1.9754e-05
11:32053923 T C 1.026716 7.9011e-06
11:32055285 A G 0.852427 -5.4704e-06
11:32060266 G T 0.079770 2.7789e-05
11:32061633 G A 0.619169 7.9788e-06
11:32061702 C T 0.035413 -1.4647e-05
11:32063566 T C 1.689899 -2.5963e-05
11:32069766 C A 0.082667 3.0702e-05
11:32070503 A G 1.419970 -5.1352e-05
11:32071242 A G 0.057212 -2.3130e-05
11:32072812 T G 0.568773 -1.4960e-05
11:32077503 G A 1.007235 -4.7783e-05
11:32077703 A G 0.036055 -3.1369e-05
11:32079221 T C 0.433834 1.2524e-06
11:32082692 G A 0.067809 5.0985e-06
11:32087108 T C 0.626863 7.0565e-05
11:32101281 G A 0.576708 3.2583e-05
11:32104673 A G 0.122812 3.5137e-06
11:32108352 G A 0.036623 2.2527e-05
11:32109720 C T 0.327049 3.9127e-05
11:32111895 T C 0.280574 5.9887e-07
11:32112307 G A 0.096548 2.3278e-06
11:32119030 C T 0.298243 2.6120e-05
11:32123016 G A 1.006375 2.3797e-06
11:32123882 A C 0.033536 5.8538e-06
11:32124685 A G 1.337052 2.7277e-05
11:32141499 G A 0.728541 4.9748e-06
11:32156346 C T 0.047349 -2.2501e-06
11:32165156 C T 0.200117 5.5974e-06
11:32170856 T C 0.084200 4.2436e-06
11:32171743 T C 0.185787 5.3093e-06
11:32172856 C T 0.317237 1.7776e-05
11:32201174 T C 0.110739 2.4650e-05
11:32202065 C A 0.614083 4.4595e-05
11:32208950 G A 0.106459 5.6373e-06
11:32211626 G A 0.490071 6.8929e-06
11:32215614 C T 0.732658 5.3430e-06
11:32217436 A C 0.078407 2.5170e-05
11:32219777 G T 0.810123 1.8229e-05
11:32222334 T G 0.240673 -1.3876e-06
11:32226687 A C 1.616367 1.2370e-05
11:32230877 A G 1.177063 2.8989e-05
11:32231912 G T 0.096358 -7.5069e-05
11:32233553 C T 0.302985 6.8798e-07
11:32246346 G C 0.200229 -2.9035e-05
11:32246855 G A 0.192236 2.8208e-05
11:32248517 C T 0.045190 6.4343e-06
11:32251355 T C 0.051766 2.4963e-07
11:32253218 C T 0.128170 -3.0904e-05
11:32253367 C T 0.070913 3.2918e-05
11:32263818 T C 0.979179 -1.0325e-05
11:32264012 C T 0.023768 -1.7973e-06
11:32266118 G A 0.020906 1.0646e-05
11:32266937 G A 1.372689 1.9867e-06
11:32268793 C T 0.610829 3.9849e-07
11:32269024 T C 0.374749 -7.0402e-06
11:32272767 C T 0.060020 -3.1874e-06
11:32274680 C T 1.973900 -1.6250e-05
11:32276662 A G 0.443476 -1.3591e-07
11:32277411 C A 0.172225 -1.3601e-05
11:32278371 A C 0.041434 -2.2378e-06
11:32278550 T C 0.024972 -1.1567e-05
11:32278559 C T 0.304393 -3.9006e-05
11:32284036 C T 0.386720 -1.7136e-05
11:32284392 A C 0.497833 -1.4965e-06
11:32284757 C T 0.306943 -1.5798e-05
11:32292444 T C 0.772851 5.5397e-07
11:32293377 A C 1.280757 -2.0058e-05
11:32293506 G A 0.102566 1.4574e-05
11:32294647 T G 0.067099 1.2394e-05
11:32295909 T G 0.035188 -1.6523e-05
11:32296936 T C 0.062101 1.0544e-05
11:32301238 C T 0.063029 1.5590e-05
11:32302371 G C 0.029279 -4.2913e-06
11:32302441 G A 1.338180 1.8701e-05
11:32302799 T C 0.701584 -1.4586e-06
11:32320110 C T 1.362149 -1.7196e-05
11:32322197 T C 0.120503 2.1162e-07
11:32326995 G A 0.028120 -3.3149e-05
11:32332499 T C 0.425359 5.9044e-06
11:32342423 G A 0.068778 -6.9803e-06
11:32345499 C T 0.226704 -2.0696e-05
11:32351427 T C 0.311356 6.5942e-06
11:32355232 T G 0.036351 -3.2761e-05
11:32357821 T C 0.056706 -1.3470e-05
11:32358747 T G 0.818201 -3.8317e-06
11:32364187 A G 0.311366 -2.8205e-07
11:32371754 A G 0.123274 7.2136e-06
11:32382167 C T 0.509895 -4.1742e-07
11:32383854 A G 0.051524 -5.4696e-06
11:32384455 G A 0.223746 1.9999e-05
11:32385079 C T 0.238464 -3.5446e-06
11:32386352 A C 0.028667 4.0101e-06
11:32388502 G C 0.397970 1.9160e-05
11:32394689 C T 0.098044 -1.6037e-05
11:32405108 G A 0.073871 -1.1571e-05
11:32405418 G A 0.057250 1.8108e-05
11:32417945 C T 0.288642 -1.0339e-05
11:32423752 C T 0.158377 2.5697e-06
11:32427428 G T 0.576651 1.3761e-05
11:32429099 T C 0.618081 7.9552e-06
11:32430655 A G 0.048094 -1.3356e-06
11:32446985 A C 0.038200 -1.8755e-05
11:32449799 T G 0.442973 7.4154e-06
11:32454299 A G 0.057753 2.9603e-06
11:32456298 A G 0.128877 1.5622e-05
11:32460157 A C 0.118283 -9.4346e-06
11:32460464 A G 0.129132 1.1025e-05
11:32460624 C G 0.357066 7.1348e-06
11:32460676 T C 0.255894 -9.5378e-06
11:32471003 A G 0.043028 3.6898e-05
11:32471119 A G 0.050311 -3.4589e-06
11:32473807 C T 0.812935 1.0651e-05
11:32499831 A G 0.428340 -1.6152e-05
11:32503566 A G 0.167785 2.8345e-06
11:32503596 T C 0.143167 3.0968e-05
11:32515800 C T 0.133589 -1.4575e-06
11:32516564 A G 0.264928 -2.2865e-05
11:32518198 C T 0.999687 -8.0648e-06
11:32522007 C T 0.403382 -2.6559e-06
11:32530384 T G 0.440379 -2.0618e-05
11:32531611 G C 0.039166 9.9005e-06
11:32533478 C T 0.077411 5.8901e-06
11:32541784 A G 0.965903 3.5464e-06
11:32549261 T C 0.304848 -1.2759e-05
11:32549624 G A 0.534700 2.1747e-05
11:32553135 C T 0.372692 -7.5420e-06
11:32562808 A G 0.914107 7.5704e-06
11:32570282 A G 0.151248 1.3636e-05
11:32574697 G A 1.259923 2.7517e-05
11:32583695 T C 0.589924 1.6886e-06
11:32584666 A G 0.081997 1.3757e-05
11:32584713 G A 0.322225 -1.0706e-05
11:32585042 T C 0.034712 -8.3591e-06
11:32585048 C A 0.061744 -1.2928e-05
11:32586375 G A 1.030799 -4.0284e-06
11:32587295 A G 1.003964 6.4956e-06
11:32591024 T C 0.302112 4.4852e-05
11:32596285 A G 0.444972 3.4032e-06
11:32597748 A C 0.114785 -1.6972e-05
11:32597750 C T 0.222454 1.3982e-05
11:32601144 C A 0.659987 -1.2604e-05
11:32613135 G A 0.876226 -3.6172e-06
11:32622065 C T 0.036494 2.7403e-05
11:32625110 G A 0.545192 -4.4155e-06
11:32640901 A G 0.110838 -1.2509e-05
11:32645307 C T 0.112616 2.4656e-06
11:32657197 G T 0.141881 7.2568e-06
11:32670562 C T 0.139760 3.4345e-05
11:32674757 G A 0.020654 -7.5214e-06
11:32677580 G A 0.879310 -3.2464e-06
11:32681346 G A 0.024207 -5.1328e-06
11:32689456 C T 0.034321 -1.3192e-05
11:32691569 C T 0.075065 -4.0780e-06
11:32692145 A C 0.035742 -2.0547e-05
11:32696178 C G 0.026352 -1.1380e-05
11:32707915 C T 1.468139 2.5242e-06
11:32722089 C T 0.507733 -1.4417e-05
11:32728684 T C 0.080314 -2.2383e-05
11:32728773 T G 0.114639 -1.5152e-05
11:32738847 G C 0.166387 -2.1020e-05
11:32775602 T C 0.427161 -1.3524e-05
11:32792327 T C 1.450803 3.1539e-06
11:32810697 T G 1.118474 5.1049e-06
11:32813650 A G 1.828533 5.3878e-06
11:32820142 C G 0.110851 -1.1349e-05
11:32824150 G A 0.119844 3.0221e-05
11:32839079 G T 0.264115 -6.3747e-06
11:32839784 T C 0.141524 2.9379e-06
11:32842092 C A 0.073531 -1.0184e-05
11:32842905 C A 0.223933 2.6685e-05
11:32846693 G C 0.112446 -1.7843e-05
11:32848860 T C 0.023782 -2.3396e-06
11:32851032 C A 0.069149 -8.6163e-06
11:32852167 T C 0.154791 1.3249e-05
11:32855458 G T 1.668823 2.7252e-06
11:32874919 A C 0.190516 1.2798e-06
11:32874926 A G 0.769121 3.6642e-06
11:32895664 C T 1.183978 2.0773e-05
11:32900433 T C 0.748719 1.2580e-06
11:32904549 A C 0.039003 -5.9178e-07
11:32905825 A G 0.191454 -1.4550e-06
11:32916005 A G 1.634754 2.7736e-06
11:32918271 G A 0.034974 7.4298e-06
11:32938165 G A 0.845427 -2.3676e-05
11:32938935 G A 0.082599 6.5082e-06
11:32955122 G A 0.128690 2.4829e-05
11:32956492 T C 0.090734 -1.5369e-05
11:32971013 C T 0.064498 3.0377e-06
11:32978170 T C 0.390031 -8.4776e-06
11:32986685 A C 0.117114 -2.0044e-06
11:32993887 A G 1.638327 2.0229e-07
11:32996805 T C 0.297246 -9.8893e-06
11:32999618 G A 0.023683 -3.2740e-06
11:33002023 C T 0.187092 3.8495e-05
11:33005960 G T 1.542676 1.3411e-08
11:33028368 A G 0.045612 8.3356e-06
11:33032722 G A 0.077591 2.2564e-05
11:33038469 T G 0.101335 6.8993e-06
11:33043577 A G 1.557272 1.4177e-05
11:33046589 T G 0.103416 -5.9851e-06
11:33053005 C T 0.073555 1.3099e-05
11:33054856 T C 0.088259 4.5141e-06
11:33060544 C T 1.469543 6.1886e-06
11:33064137 G A 0.341145 1.9990e-05
11:33066474 A G 0.818422 -1.0665e-06
11:33079580 G A 0.346391 1.6042e-05
11:33086078 T C 0.810902 -1.8509e-06
11:33090362 T C 0.064039 4.8751e-07
11:33091567 T C 1.715686 2.7380e-05
11:33093099 G A 0.310564 -3.3039e-06
11:33094059 T C 0.055101 4.2769e-05
11:33094215 A G 0.028358 2.3828e-05
11:33103521 T C 0.054435 2.5248e-05
11:33106616 T C 0.816790 -7.2513e-06
11:33121166 A G 0.030010 -1.0498e-05
11:33132051 A G 0.060330 -1.7683e-05
11:33134120 G T 0.059589 -6.0942e-06
11:33138200 C G 0.067262 3.7957e-05
11:33140133 G A 0.148389 3.7781e-05
11:33156954 A C 0.081235 7.3217e-06
11:33162009 G A 1.376660 -2.0244e-05
11:33176522 T C 0.045265 7.6607e-06
11:33179769 G A 0.026451 1.2660e-05
11:33183073 A G 0.210915 -1.3539e-05
11:33191246 C T 0.220101 -3.7954e-06
11:33204185 G A 0.053928 1.3557e-05
11:33210059 C T 0.027185 7.0471e-06
11:33222902 G A 1.409417 -4.8074e-06
11:33248296 G A 0.798873 -3.7841e-06
11:33251104 T A 0.088395 2.5974e-05
11:33251117 A G 0.044939 -1.0497e-05
11:33263328 T G 0.870365 -2.1060e-06
11:33302206 A T 0.054411 -1.2709e-05
11:33303373 G A 0.052857 1.0399e-05
11:33310265 T C 0.236002 -1.7636e-05
11:33312652 A G 0.196636 -1.2322e-05
11:33329338 A G 0.140936 6.4140e-06
11:33332456 G C 0.134582 -7.4175e-05
11:33340529 G A 0.210095 -1.5793e-05
11:33342503 G T 1.342056 -2.3210e-05
11:33347977 A G 0.461346 -2.1506e-05
11:33349218 G T 0.098449 3.0735e-06
11:33364672 A G 0.031027 5.7386e-06
11:33365491 A G 0.028705 1.7761e-05
11:33367146 T C 0.045333 -6.7624e-06
11:33367914 A G 0.031435 -1.0467e-05
11:33370464 T C 0.058290 3.9154e-05
11:33382232 A G 0.792043 1.1865e-07
11:33383473 T C 0.067238 -1.7013e-05
11:33386976 C T 1.131920 -1.8383e-05
11:33390547 T C 0.226129 -1.1357e-05
11:33391655 G A 0.182825 2.0435e-05
11:33392009 G C 0.991949 1.8074e-05
11:33392869 C T 0.221325 1.3963e-05
11:33392954 T G 1.046843 -2.0212e-05
11:33393140 T C 0.086685 1.4861e-05
11:33394202 G A 0.129363 1.6192e-05
11:33394460 C T 1.536764 6.6956e-06
11:33395054 C T 0.209755 1.2837e-05
11:33401367 C A 0.351637 -1.8819e-05
11:33401635 T G 0.167196 -4.4603e-06
11:33406971 A C 1.296866 5.6527e-06
11:33409235 C T 1.025992 -7.1454e-06
11:33409441 G A 0.129690 9.9066e-06
11:33414335 T C 0.181666 1.2301e-05
11:33423884 G T 0.031618 3.0638e-06
11:33432307 C G 0.048420 -3.4446e-06
11:33432999 C T 0.814499 8.8128e-06
11:33433735 T C 0.021670 -1.5466e-05
11:33433897 A G 0.537716 -1.6917e-05
11:33439879 G A 0.201739 1.4339e-05
11:33443587 G A 1.443313 -1.8156e-06
11:33450037 T C 0.071094 2.8122e-06
11:33467359 C T 0.114088 -2.6065e-05
11:33470473 G A 0.178222 -8.2776e-06
11:33475393 C A 0.503782 2.0709e-05
11:33477930 G A 0.383663 1.5416e-06
11:33498468 T C 0.623463 5.1132e-06
11:33503353 C T 0.041318 2.4303e-05
11:33507903 T G 0.024248 4.3234e-06
11:33512351 G A 0.181982 -1.1275e-05
11:33515683 G T 0.485243 1.3818e-05
11:33518531 G A 0.037673 -7.2015e-06
11:33537498 G A 0.794426 2.1838e-06
11:33564123 C T 1.236692 1.2132e-06
11:33565520 G C 0.021619 3.3775e-05
11:33565593 T C 0.105075 -1.1359e-05
11:33566507 A G 0.032662 1.3606e-05
11:33571981 A G 0.022500 8.5234e-06
11:33578510 T C 0.547252 -5.5005e-06
11:33579543 G A 0.033947 1.4024e-05
11:33580966 G A 1.905213 -1.0332e-05
11:33581306 A G 0.758653 -1.1296e-05
11:33582421 A G 0.448175 2.4609e-06
11:33588210 G A 0.130329 -2.6556e-05
11:33599124 C T 0.133457 -1.2885e-05
11:33602880 T C 0.112626 -1.8317e-05
11:33604377 G A 0.039761 7.3907e-07
11:33604960 T C 0.473075 1.4046e-05
11:33606334 A G 0.021749 4.7245e-06
11:33606545 G C 0.029969 5.6753e-06
11:33609520 G C 0.124304 5.2421e-06
11:33615452 G A 0.483638 9.4023e-06
11:33625595 G A 0.060952 1.2210e-05
11:33627868 C T 0.027168 1.1623e-05
11:33631423 A G 0.768136 7.6447e-06
11:33638992 C T 0.619352 8.0098e-06
11:33640104 C A 1.284722 2.7037e-05
11:33643373 G A 1.209942 1.2111e-05
11:33652440 G A 0.066603 3.1809e-05
11:33652553 A G 0.096409 -1.7872e-05
11:33653432 A G 0.025998 3.1546e-09
11:33654867 A G 0.655544 1.5378e-05
11:33660597 T C 0.031078 3.0162e-06
11:33667333 G A 1.225177 2.8825e-05
11:33669912 T C 0.073963 -1.2430e-05
11:33671867 A G 0.776071 1.5444e-05
11:33673507 C T 0.140120 1.2020e-05
11:33676609 A G 0.738163 2.3604e-06
11:33680711 C T 0.052109 -3.3614e-05
11:33680791 C T 0.537475 4.3942e-06
11:33682938 T C 0.148127 3.2912e-06
11:33689652 A G 0.121550 -5.5380e-06
11:33691528 C T 0.058011 1.3353e-05
11:33694407 C T 0.047207 -2.1588e-05
11:33697591 G A 0.088355 2.6751e-06
11:33699981 A G 0.063828 -1.0679e-05
11:33707442 C A 0.284973 -2.3424e-05
11:33711440 A G 0.032584 1.4507e-05
11:33714641 G A 0.665899 -4.2909e-06
11:33715779 A G 1.115196 4.3780e-05
11:33717140 C T 1.448576 -4.6811e-05
11:33719536 G A 0.481605 1.1282e-04
11:33724780 C T 1.095481 -2.0367e-05
11:33730261 T G 0.571480 -1.2018e-05
11:33731545 G C 0.063689 2.8801e-06
11:33735731 A G 0.030418 -2.7997e-06
11:33738267 T C 0.372267 1.3859e-05
11:33740616 A G 0.050671 -9.2745e-06
11:33744254 C T 0.047700 3.7746e-06
11:33746047 G A 1.917143 -5.7204e-06
11:33757770 A G 0.517395 -4.0369e-06
11:33759092 A G 0.180588 -3.6965e-05
11:33759670 T C 1.351113 -6.5998e-06
11:33761257 C A 0.545376 -8.0794e-06
11:33763346 C A 0.037602 3.1863e-06
11:33777334 T C 0.180497 -3.7148e-05
11:33778729 C T 0.643926 6.9061e-06
11:33791981 G A 0.723700 5.0011e-07
11:33794984 C T 0.433916 -4.0304e-06
11:33802101 A G 0.090813 -2.5602e-05
11:33802866 G A 0.628053 6.4042e-06
11:33814061 G A 0.153624 -1.5532e-06
11:33814175 A G 0.172789 2.1632e-05
11:33818885 C A 0.048386 -1.5359e-06
11:33824173 A G 1.320838 2.1440e-06
11:33838377 G A 0.146366 2.3546e-05
11:33847995 C T 0.651865 -4.7284e-06
11:33848782 A G 0.478185 2.2627e-06
11:33850295 G T 0.051538 4.1258e-06
11:33853106 T C 0.696668 -4.3935e-07
11:33868045 T C 0.107312 -1.3485e-05
11:33868607 C T 0.034542 8.9959e-07
11:33870773 C T 0.046680 -1.9712e-05
11:33873239 A G 0.039282 1.1353e-05
11:33875372 C T 0.385788 1.4987e-05
11:33877715 A G 0.027103 -1.1537e-05
11:33881016 C T 1.206111 -8.4561e-06
11:33887633 A G 0.076608 -7.1164e-06
11:33892656 T G 0.427490 1.6102e-05
11:33895658 T C 0.056100 3.1827e-06
11:33899391 T C 0.062975 -2.0115e-05
11:33900562 G T 0.382857 -4.7779e-06
11:33902672 A G 0.059694 -2.1785e-05
11:33904206 T G 1.469913 -2.3813e-05
11:33906201 T C 0.945283 6.8878e-06
11:33906484 A G 0.511197 1.9974e-05
11:33909421 G A 0.217650 -1.6470e-05
11:33911834 C A 1.481830 -1.4099e-05
11:33912790 T C 0.962228 -5.4702e-06
11:33917594 G A 1.618326 -2.8060e-05
11:33924723 C T 1.017349 3.4703e-06
11:33926680 C T 1.358627 3.9107e-07
11:33927884 A G 0.075592 -7.7497e-06
11:33927980 C T 0.050508 -6.8564e-06
11:33932051 C A 0.091414 1.1085e-05
11:33932848 T C 0.034848 1.0175e-05
11:33937660 C A 0.046027 -1.7506e-05
11:33942107 T C 0.038180 -6.6546e-06
11:33942862 A G 1.427667 1.7979e-05
11:33947308 G A 0.036592 1.7035e-05
11:33947725 T C 1.132620 1.8714e-05
11:33951568 G T 1.920261 -2.1673e-06
11:33954223 A G 0.037738 1.0628e-05
11:33956626 C T 0.194184 -8.8543e-06
11:33957623 G T 0.051320 -1.3515e-05
11:33958433 T C 0.348346 -1.2737e-05
11:33959436 G A 1.431053 5.3902e-07
11:33960381 T C 0.062173 -1.6464e-05
11:33961756 C T 1.101821 3.2804e-06
11:33963055 A G 0.129588 3.7122e-06
11:33963848 C T 1.631741 4.5634e-06
11:33975141 T C 0.050974 2.0145e-05
11:33976986 A C 0.145206 1.7900e-05
11:33992648 G C 0.021167 8.4798e-07
11:33995797 G A 0.911584 5.1545e-05
11:33996495 T C 1.004331 3.5856e-05
11:33998959 T C 0.709849 -2.5237e-05
11:34000018 A G 0.404096 1.4717e-04
11:34010832 T C 0.722911 -1.9435e-06
11:34023156 A G 0.106850 1.8859e-05
11:34024046 T C 0.193848 2.2019e-05
11:34041426 G T 0.061115 8.8166e-06
11:34044336 T C 0.092727 -1.2396e-05
11:34046581 T C 0.197584 5.7318e-06
11:34056207 T G 0.709485 -1.6018e-06
11:34056600 T G 0.026005 3.2038e-05
11:34057822 C T 1.836095 -1.8827e-05
11:34067066 A G 0.043793 1.2868e-05
11:34101765 T C 0.135701 3.8789e-06
11:34108305 T C 0.155046 -1.2959e-06
11:34113671 A G 0.179572 -5.0662e-06
11:34118426 A G 0.038353 -6.1781e-06
11:34131795 A G 0.036021 9.0997e-06
11:34133586 C T 0.175485 2.3302e-05
11:34144261 A G 0.075986 2.1792e-05
11:34156678 T C 0.040927 -1.1970e-05
11:34162549 A G 0.043018 -8.4901e-06
11:34164503 T C 0.021650 1.6032e-05
11:34167531 T C 0.042797 1.2404e-05
11:34168153 A G 0.278394 1.3112e-05
11:34170562 G T 1.823223 -2.7911e-05
11:34171098 G T 0.081565 -2.3784e-05
11:34182902 T C 0.068282 -5.7116e-06
11:34183765 T C 0.104616 -7.3226e-06
11:34188982 G A 1.801937 -2.7378e-05
11:34190423 A G 0.835126 -6.9955e-06
11:34191317 C A 0.196670 2.6709e-05
11:34197245 G A 0.908392 3.5921e-06
11:34202030 C T 1.190859 6.8118e-06
11:34203390 T C 0.338915 -9.7198e-06
11:34205089 A G 0.032227 3.6585e-06
11:34205776 A G 0.749814 -3.3675e-06
11:34206454 A C 0.146679 1.9059e-06
11:34207386 C T 0.059089 -4.9473e-06
11:34207614 C G 0.742572 2.1987e-05
11:34208798 T C 0.200909 -5.0739e-07
11:34212952 T C 0.567968 1.2082e-05
11:34215606 C T 0.354272 -6.3476e-06
11:34216916 G A 0.105310 -4.4660e-06
11:34218329 C G 0.096871 9.5120e-06
11:34218390 A G 1.239249 -4.5586e-06
11:34218556 G A 1.214865 -1.1849e-05
11:34220504 T C 1.391075 3.1243e-06
11:34223636 A C 0.034450 2.4984e-06
11:34227327 A G 0.476145 3.9810e-05
11:34227968 C T 0.446268 2.6176e-06
11:34228073 C T 0.035171 2.1838e-06
11:34231062 T C 0.022541 -4.8154e-06
11:34235986 A G 0.131165 2.8708e-05
11:34237292 C T 1.351926 -8.8723e-06
11:34238019 T C 0.312447 -1.0255e-06
11:34240676 G A 1.641169 -4.2733e-06
11:34242852 A G 0.047649 -2.2718e-05
11:34244618 T C 0.102015 -1.3526e-05
11:34251360 C T 1.382599 -2.0862e-05
11:34252191 T C 0.141042 -1.0625e-05
11:34254160 G A 1.970364 1.5502e-05
11:34255779 G T 1.952491 1.8081e-06
11:34256977 C T 0.739244 -1.0125e-05
11:34257064 G A 0.687961 2.2463e-05
11:34266683 C T 1.103378 1.6018e-05
11:34266960 A G 0.114649 -1.5013e-05
11:34268267 G A 1.188932 2.9688e-05
11:34268771 T C 0.787436 -9.1325e-06
11:34272353 T C 0.150915 -1.8209e-05
11:34277398 T C 0.057858 -1.8329e-05
11:34277515 A G 0.039302 4.6767e-07
11:34279015 G A 0.520917 -1.0404e-05
11:34282229 G A 0.407095 -4.4410e-06
11:34283861 T C 1.117335 1.5021e-05
11:34284872 C G 0.029779 -2.1716e-05
11:34295366 A G 0.214804 -1.8838e-05
11:34298448 T C 0.437516 2.0974e-05
11:34300672 A G 0.039397 7.4981e-06
11:34301159 G T 0.023918 -9.6299e-06
11:34302284 A G 0.249360 8.2715e-06
11:34306082 T G 1.645395 9.5959e-08
11:34309921 T C 0.079155 4.8074e-07
11:34310205 G A 0.670918 2.9141e-05
11:34310678 C T 1.934927 1.5608e-05
11:34311858 G A 0.767092 5.9958e-06
11:34311859 T C 1.557907 2.1874e-05
11:34312648 T G 0.148844 7.3509e-06
11:34312925 T C 0.071961 -8.8094e-06
11:34314048 G A 1.383320 5.3627e-05
11:34315114 A G 0.044854 6.7493e-06
11:34315545 C T 0.530379 1.3605e-05
11:34315559 G A 0.126827 8.8997e-05
11:34315919 C T 0.136499 3.7571e-05
11:34318749 A G 0.261946 6.3899e-06
11:34319458 A G 0.242737 1.0430e-05
11:34321466 A G 0.485838 -1.4855e-05
11:34328638 T G 0.073266 7.5101e-06
11:34328931 G A 0.907110 -1.4925e-05
11:34330867 C T 0.128224 8.1312e-06
11:34332025 G A 0.902551 -1.0382e-05
11:34332320 A G 0.133514 8.5369e-06
11:34333824 C T 0.311543 -1.5678e-05
11:34333973 T C 0.290841 2.4584e-06
11:34334676 C T 0.050321 -7.0018e-06
11:34337707 T C 0.126803 -2.7431e-05
11:34338180 C A 0.199865 3.9090e-07
11:34339024 T C 0.082401 2.3766e-05
11:34343483 A C 0.450538 4.3083e-06
11:34343712 T C 0.058164 -2.4604e-05
11:34343874 A G 0.218503 -7.9480e-06
11:34352147 C T 0.142745 4.7486e-06
11:34354865 T C 0.525361 3.3378e-05
11:34356776 A G 0.031516 -1.3863e-05
11:34356829 G T 0.916290 4.1426e-06
11:34358408 G C 0.424379 -3.8484e-07
11:34360470 A T 0.120252 -2.0536e-05
11:34361786 A G 0.281159 -9.1885e-06
11:34371084 T C 0.130995 6.4050e-06
11:34371218 G C 0.120911 1.4032e-05
11:34371918 T G 0.389582 2.6300e-05
11:34373828 A T 0.117926 -1.4062e-05
11:34378381 C G 0.120785 -1.3555e-05
11:34380255 A G 1.970530 -2.5299e-05
11:34380583 A G 0.025638 -1.3935e-05
11:34381075 C T 1.612971 -2.1999e-05
11:34385845 G A 0.038914 2.0586e-05
11:34385970 C T 0.285429 1.0476e-05
11:34394696 G A 0.430975 -7.1460e-06
11:34402692 A G 1.403178 -9.5051e-08
11:34402778 T C 0.397670 -1.1165e-06
11:34421312 T C 0.167111 -2.4557e-05
11:34426376 A G 0.026043 1.0342e-05
11:34427896 A G 0.050746 -2.4065e-05
11:34430238 T C 0.056247 -1.2332e-05
11:34431207 C T 1.355900 3.7113e-07
11:34436794 T G 0.609027 -6.4434e-06
11:34437099 A G 0.268022 -7.3468e-06
11:34438843 A G 0.746020 2.4435e-06
11:34452228 C T 0.122275 1.7608e-05
11:34453659 A C 0.075945 -1.4697e-05
11:34456708 A G 0.022609 -1.7455e-06
11:34460472 T A 1.342842 3.8304e-06
11:34460704 T C 0.186062 -1.0279e-05
11:34461568 G T 1.333302 2.2597e-06
11:34465401 A G 0.039023 1.9136e-05
11:34467646 G A 0.563918 -9.9823e-06
11:34468859 A G 0.031918 -2.6556e-06
11:34471755 G A 0.023160 2.2197e-05
11:34485455 A G 0.049532 -6.2850e-06
11:34490537 A G 0.441062 -2.5188e-05
11:34499496 T C 0.067109 2.2463e-05
11:34507213 T C 0.183720 -1.3711e-06
11:34508740 A G 0.852594 -1.4077e-06
11:34509318 A G 0.051174 2.7937e-06
11:34512804 A G 0.021691 4.0225e-06
11:34518938 T G 0.251634 -1.9433e-05
11:34523884 G A 0.125668 -5.0503e-06
11:34525336 G A 0.611217 -9.5077e-06
11:34530271 C T 0.218581 1.4791e-06
11:34533002 C A 0.269688 -9.3704e-06
11:34534035 C A 0.630905 1.2733e-05
11:34541141 T C 0.955551 -5.7776e-05
11:34541397 A G 0.026709 2.2717e-06
11:34552526 T C 0.239477 7.4100e-06
11:34555676 G A 0.212105 -2.7226e-05
11:34560674 C T 0.188044 2.4727e-05
11:34562068 A C 0.089592 1.0112e-05
11:34568598 G A 1.305185 -7.6270e-05
11:34569199 C T 0.243822 -1.1124e-05
11:34571833 A G 0.022697 5.2826e-06
11:34574024 T C 0.325968 -1.8031e-05
11:34578340 G A 0.456858 -2.3980e-05
11:34581573 C G 0.024295 2.4140e-06
11:34583846 T G 1.768285 -3.4419e-05
11:34584241 A G 0.641009 -5.6783e-05
11:34585612 G A 1.279445 -4.3358e-05
11:34586675 T C 0.022112 -1.3757e-05
11:34587903 A C 1.276950 -8.8948e-05
11:34589615 T G 0.020443 -7.8488e-06
11:34589688 C T 0.058331 -1.2828e-05
11:34592026 A G 0.111953 5.6672e-06
11:34595436 T C 0.058113 -2.0006e-05
11:34597605 G A 0.651199 2.2764e-05
11:34597881 A G 0.095610 1.4466e-05
11:34605435 G T 1.622086 6.7398e-06
11:34609973 A G 0.026083 -5.2260e-06
11:34616495 G C 0.040621 8.1887e-07
11:34617336 G A 0.202038 -2.1714e-05
11:34620105 T C 0.026430 -2.4571e-06
11:34621004 A G 0.959087 -1.3799e-05
11:34625199 A G 0.065450 -1.7905e-05
11:34626052 T C 0.152900 -1.7087e-06
11:34627786 C T 0.042029 1.5336e-05
11:34630143 C T 0.063767 1.1062e-05
11:34631479 C T 0.450011 -8.6923e-06
11:34632089 T C 1.808468 1.7664e-05
11:34632756 G T 0.080212 3.9737e-05
11:34633511 A G 0.191658 -1.4027e-05
11:34645636 G A 0.073025 2.2202e-05
11:34650768 A G 0.044973 2.1949e-05
11:34650912 A G 0.039972 -1.6401e-05
11:34652191 A G 0.024319 1.6691e-05
11:34653771 G T 0.209677 -5.1545e-06
11:34655363 G A 1.900450 -2.8366e-05
11:34656597 G A 1.157942 -1.6016e-05
11:34658857 A G 0.614943 1.5688e-05
11:34659807 T G 1.260222 -1.7288e-05
11:34660618 A C 0.288349 -1.0528e-05
11:34661022 G A 0.216399 9.6171e-06
11:34661105 G C 0.428388 1.0855e-05
11:34663895 A G 0.049824 1.5270e-05
11:34666063 A C 0.253637 6.7024e-06
11:34666863 T C 1.285969 -1.3153e-05
11:34668175 T C 0.063611 -6.3745e-06
11:34673774 A G 0.575801 -1.3344e-05
11:34678928 A G 0.123380 -6.9623e-06
11:34681341 G A 0.050331 -1.2573e-05
11:34681761 C T 0.408825 3.7753e-05
11:34682762 C T 0.112534 2.4919e-05
11:34683027 G A 0.027865 -9.0331e-06
11:34683578 A G 1.067350 -1.0065e-05
11:34683922 A G 0.083891 -3.6958e-06
11:34684868 T G 0.075350 -4.3250e-07
11:34690073 C T 0.038170 1.1617e-06
11:34707033 A G 0.193355 -3.3341e-05
11:34737140 G A 0.053571 1.5430e-05
11:34744698 C T 1.960746 -2.9201e-05
11:34745964 G A 0.314178 2.0827e-06
11:34752562 G T 1.077815 -6.4404e-06
11:34758843 G A 0.021317 -1.6417e-06
11:34768948 T C 1.591311 -2.7358e-05
11:34769219 A G 0.489581 -1.5027e-05
11:34776532 C T 0.963969 -3.0093e-05
11:34776586 T C 0.040461 1.5546e-05
11:34780715 C T 0.923167 2.7219e-05
11:34791897 A G 0.813343 -6.1880e-05
11:34801855 G A 0.080419 -7.0550e-06
11:34802531 T C 0.071644 1.7231e-06
11:34810010 A G 0.826092 -5.0573e-05
11:34810867 A G 0.026797 3.2037e-07
11:34815711 A G 0.060119 -5.0779e-06
11:34817504 G C 0.139179 5.0040e-07
11:34820492 G T 0.050576 -6.1741e-06
11:34821105 A G 0.170821 1.3008e-05
11:34821479 G T 0.029449 -3.5694e-06
11:34839105 T G 0.488249 2.5452e-05
11:34842225 T C 1.424692 -2.8063e-05
11:34858677 G T 0.080470 1.5105e-05
11:34860018 A G 0.038143 -6.4659e-06
11:34860346 C A 0.146628 -1.0938e-05
11:34863277 T A 0.073256 1.9976e-06
11:34871719 G T 0.140878 -1.4276e-05
11:34876021 T C 0.040492 1.2576e-05
11:34879154 A G 0.821853 5.7042e-07
11:34885297 T C 0.067697 -8.0196e-06
11:34889770 C T 0.173388 3.6255e-05
11:34889842 T C 0.971336 3.0162e-05
11:34899520 T C 0.039764 -1.5797e-05
11:34901123 G A 0.939633 2.5092e-05
11:34901878 C G 0.896020 1.7552e-05
11:34909926 G T 1.384690 -2.0899e-05
11:34913125 A G 0.030734 -2.0478e-06
11:34916657 T C 0.709383 -6.8617e-06
11:34923219 C A 0.077666 -5.4998e-07
11:34928327 C G 0.141028 2.6543e-05
11:34931674 T C 0.522318 -2.9591e-05
11:34932270 T G 0.062115 7.7255e-06
11:34937143 G A 0.040033 1.8740e-05
11:34937931 A G 0.676381 -9.0711e-06
11:34938310 C T 0.220754 5.0420e-05
11:34942925 G C 0.028426 3.2720e-06
11:34949234 G A 0.027542 3.4991e-06
11:34954479 A G 1.605097 1.3172e-05
11:34955389 G A 0.022177 6.6289e-06
11:34959968 T C 0.049505 -2.4813e-06
11:34967328 G A 0.916490 3.1247e-05
11:34969112 G A 0.682491 1.0754e-05
11:34976479 C A 0.043249 -3.2882e-06
11:34981110 G A 0.052898 1.3939e-05
11:34982069 C T 0.025461 5.0880e-06
11:34992213 T C 0.029109 1.0380e-05
11:34993588 C T 0.072256 -1.4475e-05
11:34994946 T C 0.072192 -1.6725e-05
11:34998746 A G 1.480215 2.5011e-06
11:34999080 C G 0.153257 2.3383e-05
11:35014136 A G 0.026811 1.2055e-05
11:35022908 A G 1.426875 -9.0995e-06
11:35028075 T C 0.475214 1.7812e-05
11:35034942 T C 0.038064 -1.4937e-05
11:35035605 C A 0.057059 4.5627e-06
11:35052121 G T 0.057702 1.4022e-05
11:35057285 C A 0.687267 2.8079e-06
11:35058947 G A 0.420755 -1.5007e-06
11:35060090 A G 0.160305 -1.3367e-05
11:35062287 T C 0.023819 -1.8651e-07
11:35077052 A G 0.343776 -4.7757e-06
11:35077702 T C 0.023921 1.4754e-05
11:35087836 T G 0.041002 -5.9331e-06
11:35089163 A G 0.301265 2.7277e-05
11:35094491 C T 1.077088 3.5198e-05
11:35104080 A G 0.037038 -4.9521e-07
11:35108137 T C 0.447451 -1.5513e-06
11:35109917 C T 0.057355 1.0497e-05
11:35111292 C T 0.225024 2.0758e-05
11:35118876 A G 0.344800 -8.5801e-08
11:35120388 A G 0.044395 7.7629e-06
11:35123051 A C 0.312852 1.9250e-05
11:35124040 C T 0.841351 -3.9978e-05
11:35124496 A G 0.564442 1.5703e-05
11:35129172 A G 1.012824 1.1847e-07
11:35131359 T C 0.074463 3.6493e-05
11:35131566 A G 0.088120 1.2512e-05
11:35132581 A G 0.023710 -4.9855e-06
11:35134209 T G 0.058106 7.1734e-06
11:35137315 T C 0.089103 -3.0672e-07
11:35144156 A G 0.144343 -2.4358e-06
11:35147828 A C 0.039622 -1.5746e-05
11:35154804 A G 0.411185 3.0337e-05
11:35155054 A G 0.034141 3.8742e-05
11:35155732 A G 0.076673 5.8472e-05
11:35156300 C G 0.040237 1.4887e-05
11:35161076 C T 0.175431 -1.0339e-05
11:35163114 C T 0.422156 -4.8031e-05
11:35164108 T C 1.334978 1.4030e-06
11:35172657 C T 0.636457 -8.2651e-06
11:35179214 G A 0.028664 -2.6256e-06
11:35179903 A G 0.125498 3.1092e-05
11:35181992 T C 0.036718 -5.4188e-06
11:35187348 T C 0.513108 1.7258e-05
11:35188191 A G 0.568355 4.7173e-06
11:35190289 G T 0.268501 -6.3538e-06
11:35190469 T C 0.202201 1.2287e-05
11:35195422 C T 0.130676 -1.3673e-05
11:35196830 G A 0.092519 5.3573e-06
11:35200568 C T 0.030768 -4.5826e-07
11:35202424 T G 0.319648 -2.0694e-05
11:35202765 C T 0.038258 -9.8908e-06
11:35205835 C T 0.047866 2.0495e-05
11:35207735 T C 0.998433 -1.2352e-05
11:35210079 C G 0.178596 -2.8567e-06
11:35211989 G T 0.065474 1.9859e-05
11:35213042 A G 0.193593 -1.2266e-05
11:35213126 T G 1.422221 1.2976e-05
11:35216935 T C 0.781228 -1.8912e-06
11:35221726 G T 0.081640 2.0999e-06
11:35221910 C T 0.185219 -3.1480e-05
11:35226155 G A 1.352643 3.2552e-07
11:35226718 G C 0.140671 8.0401e-06
11:35229673 C T 1.595020 1.3859e-05
11:35233856 C T 0.283430 6.1277e-06
11:35236804 A C 1.323170 6.3235e-06
11:35240724 C T 0.033189 6.2166e-06
11:35244574 T C 0.573944 5.4709e-07
11:35244887 C T 0.362611 5.5373e-06
11:35253216 A G 0.049216 1.4377e-06
11:35259106 T C 0.031574 -1.4890e-05
11:35264471 A G 0.029742 3.1096e-05
11:35266404 T C 0.166357 1.3912e-05
11:35275791 G T 0.032305 1.2438e-05
11:35277088 C T 1.439169 4.5603e-06
11:35280852 G A 0.777913 -7.4414e-06
11:35282334 C T 0.269524 6.1905e-06
11:35307568 A G 0.188605 1.3070e-05
11:35311513 T C 0.427283 1.6164e-05
11:35314173 T C 0.116175 -2.8618e-06
11:35316053 C T 0.038030 1.2905e-05
11:35316894 T C 0.052303 -1.8761e-06
11:35327981 G A 0.059422 1.4324e-05
11:35329615 T G 0.477145 2.3524e-07
11:35331035 C T 0.073457 1.9960e-07
11:35331173 C T 1.380896 7.7842e-06
11:35347116 A G 1.435840 2.0877e-05
11:35349684 C T 0.039006 -7.9671e-06
11:35351879 T C 0.461975 1.0787e-05
11:35362357 C T 0.445448 1.0746e-05
11:35366551 A C 0.783275 -6.1095e-06
11:35374571 C T 0.145832 2.7765e-05
11:35378263 G A 0.057984 1.3212e-05
11:35387843 C T 1.861637 7.4979e-06
11:35391200 G A 0.498523 -3.8438e-06
11:35391818 T C 0.038721 -1.3934e-05
11:35392601 G A 1.490346 2.2399e-05
11:35394834 G A 0.990331 2.3054e-05
11:35402078 C T 0.480018 1.7968e-05
11:35403124 T C 0.609139 2.0562e-05
11:35404934 G A 0.302173 -6.2666e-06
11:35413230 C G 0.272883 6.4301e-06
11:35413964 G C 0.861049 7.7824e-06
11:35414444 T G 0.031805 -6.3705e-06
11:35416352 A C 1.510953 1.5596e-05
11:35420858 A C 0.313980 1.8283e-05
11:35421226 G C 0.126480 9.3446e-06
11:35424529 A G 0.046564 -9.2066e-07
11:35428832 A G 1.187575 7.0865e-06
11:35433926 C T 0.252705 3.8635e-05
11:35439050 A G 0.054928 1.2659e-05
11:35442608 C T 0.891172 9.2706e-06
11:35447778 A G 0.042171 2.1627e-05
11:35456061 C T 0.318400 -4.0319e-06
11:35459238 G A 0.065572 -2.3956e-05
11:35473781 G A 0.657498 -9.7059e-06
11:35475052 C A 0.104028 3.1394e-05
11:35475090 C T 0.319651 -7.2499e-06
11:35477803 C T 0.042474 -1.7576e-05
11:35477878 A G 0.045194 -2.6903e-05
11:35485375 C T 0.618829 6.0517e-06
11:35487857 C T 0.323296 1.0840e-06
11:35491194 T C 0.044504 7.9686e-06
11:35492045 G A 0.042450 2.6821e-06
11:35494648 C T 0.049943 -1.4143e-05
11:35495868 A G 0.034634 -9.7208e-07
11:35500365 A G 0.573526 -7.5721e-06
11:35501478 A G 0.164521 -6.3471e-05
11:35501666 A G 0.085958 -9.8710e-06
11:35501843 G A 1.070288 -7.0174e-06
11:35504907 T C 0.112602 -1.6437e-05
11:35505197 A C 1.511898 1.6048e-05
11:35507700 A G 1.619505 8.9372e-06
11:35508918 G A 0.187249 -2.0921e-07
11:35509121 T C 0.081310 1.4732e-05
11:35512220 G A 0.633146 -4.4701e-05
11:35520567 A C 0.777131 4.7003e-05
11:35521228 T C 0.339846 -1.2857e-05
11:35521708 G A 1.232956 1.4857e-05
11:35532311 T C 0.120473 1.9156e-05
11:35532452 T C 0.254439 -7.6343e-06
11:35536622 T G 1.068221 3.9988e-05
11:35536705 T C 0.637562 5.3220e-05
11:35538274 C G 0.050181 -1.8355e-05
11:35540594 G A 0.641917 4.1160e-06
11:35542658 T C 0.423502 -5.7944e-06
11:35543759 C T 0.242744 -1.5321e-06
11:35547772 G A 0.513618 -8.9330e-06
11:35548653 T G 0.044646 -6.3371e-06
11:35549670 G C 1.623116 -8.1516e-06
11:35550982 G A 0.054724 1.1668e-05
11:35551866 T C 0.202517 -1.2393e-05
11:35553669 C T 0.020501 1.3884e-05
11:35555980 G A 0.160557 -9.5642e-06
11:35557931 T C 0.071393 2.6671e-05
11:35562282 A G 0.414163 -3.1508e-05
11:35564130 C T 0.213329 -1.1578e-06
11:35564535 G T 0.490822 -2.5023e-05
11:35567922 T C 0.349352 -2.6941e-05
11:35573901 C A 0.037497 -2.6943e-05
11:35577396 A G 0.350811 -1.3105e-05
11:35578931 T C 0.359419 1.5744e-05
11:35586059 T C 1.032611 -5.6612e-05
11:35593665 T C 0.306800 -1.3091e-05
11:35597154 C A 0.307001 3.2787e-06
11:35611044 T C 0.231066 -1.8611e-05
11:35615422 C T 0.909629 -2.2709e-06
11:35631945 A C 0.060003 3.5443e-06
11:35632252 G A 0.396701 1.2395e-05
11:35633587 A G 0.173823 -9.4612e-06
11:35644562 A G 0.225952 -3.6141e-05
11:35645623 G A 0.635019 -6.9201e-06
11:35646078 G A 0.076822 1.0532e-05
11:35648710 A G 0.056882 -2.7740e-05
11:35655753 A G 0.987611 -5.2437e-06
11:35661340 G T 0.411535 -2.7173e-06
11:35679156 A T 0.032125 2.5758e-05
11:35691829 G C 0.083068 1.1160e-05
11:35703777 T C 1.299990 -1.8838e-05
11:35709501 A G 0.043011 5.4796e-06
11:35744548 C T 0.052119 -2.9229e-05
11:35745904 T C 0.025604 2.9894e-05
11:35762054 C T 0.287373 7.4549e-06
11:35771878 T C 0.269324 -5.2316e-06
11:35784284 C T 0.052350 -2.1724e-05
11:35785452 T C 0.058304 -1.1194e-05
11:35786744 T C 0.049906 4.5788e-06
11:35788412 A G 0.098435 1.4682e-06
11:35809043 T C 0.069496 1.5611e-05
11:35814063 A G 0.029354 -5.4251e-06
11:35823653 C T 0.070393 -3.3251e-05
11:35824160 G A 0.397871 1.6416e-05
11:35836302 T C 0.028987 -1.9540e-05
11:35839744 G A 0.354598 2.3861e-06
11:35839748 G A 0.095239 -1.3772e-05
11:35841160 G A 0.365777 -1.4675e-05
11:35843750 A C 0.041032 -4.2898e-06
11:35844707 A T 0.059239 -8.0153e-06
11:35853091 G A 0.288383 -4.3448e-05
11:35855276 C T 0.102389 6.8793e-08
11:35856016 T C 0.142174 -2.2690e-05
11:35856572 G A 0.513839 -1.8125e-06
11:35859857 C T 0.774792 2.9165e-05
11:35863573 C T 0.425573 3.0590e-07
11:35865302 C T 0.415588 -1.0602e-05
11:35871007 A G 0.330731 -9.7370e-06
11:35872127 T C 0.095943 -1.1826e-05
11:35873072 C T 1.975202 -2.3176e-05
11:35873902 T C 0.853896 -1.0750e-05
11:35875576 T C 0.343912 3.2481e-05
11:35879571 T C 1.461737 -1.4295e-05
11:35879671 A G 1.195085 -3.4487e-05
11:35888282 C A 0.033223 2.0858e-05
11:35890696 T C 0.299184 1.1922e-05
11:35894419 C G 1.392323 -3.7160e-05
11:35894669 C T 0.020239 4.0966e-06
11:35908959 G T 0.195959 3.2756e-06
11:35910299 G T 0.071971 3.1943e-05
11:35912315 A G 0.250482 2.4207e-05
11:35915054 G A 0.032954 -1.9488e-05
11:35916366 C T 0.117498 5.5521e-06
11:35917089 T G 1.493100 1.3589e-06
11:35918487 A C 0.034365 3.2455e-05
11:35919120 G A 0.034573 -1.2267e-05
11:35922928 T C 0.033135 -1.9852e-05
11:35925484 A G 0.070896 -1.8192e-06
11:35935055 G A 0.031289 2.5715e-05
11:35936844 C T 0.064253 1.8672e-05
11:35937910 C A 0.138859 -7.0427e-06
11:35942929 T C 1.907895 -2.7834e-05
11:35950832 T G 0.096579 -7.5525e-06
11:35953067 G A 0.028875 -1.9493e-05
11:35954785 A C 0.024108 -1.3718e-05
11:35957406 T C 0.063413 1.3872e-05
11:35958400 G A 0.049926 -1.7000e-05
11:35962249 T C 0.857734 -3.0559e-06
11:35965158 A C 0.581125 -3.1708e-05
11:35966841 C T 0.027171 1.4438e-07
11:35968112 C T 0.036351 -1.6458e-05
11:35968743 C T 0.531440 -8.4461e-06
11:35971750 A G 0.192964 2.4422e-05
11:35981078 T C 0.762675 -5.9315e-06
11:35984271 C T 0.773368 -7.0249e-06
11:35985208 T C 0.177066 -7.0208e-06
11:35986988 C T 0.031306 -1.6917e-05
11:35990055 C T 0.027641 6.3889e-09
11:35991486 G A 0.023360 -1.8706e-06
11:35992875 A G 0.114152 8.8995e-06
11:35993657 G A 0.327889 -3.9179e-06
11:36001437 C T 0.041485 -8.3294e-06
11:36008615 A G 0.025050 8.2473e-06
11:36012488 G A 1.910615 1.4757e-05
11:36013229 G A 0.771175 -3.6783e-06
11:36018597 T C 0.176964 1.5938e-06
11:36019359 A G 0.026733 -2.6905e-06
11:36020569 C A 0.029126 2.8681e-05
11:36025118 A G 1.822441 -1.0216e-05
11:36029658 A G 0.690518 3.3077e-05
11:36032042 C T 0.086804 -1.3626e-05
11:36040056 A G 0.037082 2.0103e-06
11:36041753 G A 0.754451 1.4158e-05
11:36044019 G A 0.131889 1.9252e-05
11:36048772 G C 0.049301 3.5529e-05
11:36049677 G A 1.099703 -2.7881e-05
11:36053328 G A 0.059164 1.4063e-05
11:36053336 G A 1.951301 -1.7584e-05
11:36055045 G T 0.394124 -1.2453e-05
11:36055261 C T 1.241843 -2.2326e-05
11:36067003 T C 0.072399 -5.6211e-06
11:36071822 A G 0.046805 7.8052e-06
11:36074245 T C 0.126762 -8.8953e-06
11:36075906 G A 0.258567 2.2861e-05
11:36077049 T C 0.072423 -1.2546e-05
11:36078941 C T 0.486736 1.7641e-05
11:36079256 A G 1.149670 2.6586e-05
11:36085167 A G 0.122213 2.4955e-06
11:36087591 C T 0.045833 -3.7256e-05
11:36090446 G A 0.085679 2.2250e-05
11:36090711 G A 0.124049 -2.8240e-05
11:36091017 G A 0.474666 1.8499e-05
11:36092757 C A 1.791441 -5.6037e-06
11:36093167 A G 1.703168 -7.7576e-06
11:36093840 T G 0.381426 -4.8180e-06
11:36094854 A G 0.040743 5.4382e-06
11:36096165 A G 0.444802 1.7697e-06
11:36096740 T C 0.093332 1.7607e-05
11:36097301 C T 0.053738 5.0836e-06
11:36103381 G A 1.257618 -2.6051e-06
11:36104698 A G 0.185709 9.6117e-06
11:36106548 C T 0.256945 1.2485e-06
11:36108497 A G 1.356471 1.3814e-05
11:36109804 A G 0.040186 7.8096e-06
11:36110333 T C 0.077846 -1.6748e-05
11:36112144 A G 0.035164 -2.0303e-05
11:36113520 G A 0.026957 -1.8482e-05
11:36114157 C T 0.473116 9.0457e-05
11:36114348 A G 0.784733 -1.1357e-05
11:36115060 A G 0.063529 2.0110e-06
11:36115705 T G 0.469753 3.1486e-05
11:36115721 T C 0.049199 -3.8328e-06
11:36117340 A G 0.243573 -8.3587e-06
11:36119096 A G 0.047111 -2.2090e-05
11:36119151 G T 0.055529 8.0333e-06
11:36120177 A G 0.049818 9.3970e-06
11:36120842 C T 0.047968 2.6803e-08
11:36122482 T C 0.508042 3.1084e-06
11:36123294 T C 0.031176 -4.6188e-06
11:36123416 A G 0.029045 1.9835e-05
11:36124199 A C 0.183886 -9.0240e-06
11:36125835 G A 1.892181 1.9974e-05
11:36126940 G A 0.798591 4.7104e-06
11:36129468 G A 0.070747 -1.8314e-05
11:36129942 A G 0.395651 1.2006e-05
11:36131430 A C 0.119436 -1.0764e-05
11:36139677 G A 1.322058 -2.4094e-05
11:36141798 A G 0.533327 3.4558e-05
11:36142239 G A 0.951624 -4.1814e-05
11:36145820 G A 1.386329 3.9075e-05
11:36146746 T G 0.028739 1.0054e-06
11:36148265 T C 0.571643 -1.5726e-05
11:36162785 G A 0.526782 1.9214e-05
11:36164870 A G 0.258845 5.0493e-06
11:36168059 C A 0.831369 2.0755e-05
11:36171075 C A 0.053381 6.0068e-06
11:36174271 G A 0.038279 2.0144e-06
11:36174992 G A 0.161148 2.3092e-05
11:36177332 C T 1.710393 2.9982e-06
11:36177734 T C 0.800393 -6.9615e-06
11:36178765 T C 0.292555 -1.2171e-05
11:36182653 A G 0.039054 -7.7512e-06
11:36183189 C A 0.428925 2.3302e-06
11:36183919 G T 0.079008 2.3265e-05
11:36186036 G T 0.148480 1.3769e-05
11:36201680 G T 0.129159 -1.7282e-05
11:36201774 C G 0.026729 -6.6112e-06
11:36203519 G A 0.533300 -5.0054e-06
11:36215032 C T 0.028487 1.9030e-05
11:36219324 G A 0.042994 -3.2319e-06
11:36220342 C T 0.678785 1.0933e-05
11:36221091 G T 0.074245 9.9964e-06
11:36223331 C T 1.733682 1.4531e-05
11:36244190 T C 0.506040 -2.5166e-06
11:36247989 G A 0.052786 -7.6909e-06
11:36258480 G A 0.066150 -2.2231e-06
11:36268621 T C 0.130183 1.2312e-05
11:36274614 T C 1.434627 -5.2618e-06
11:36277880 T G 0.024659 9.0584e-06
11:36282048 G T 0.149079 -1.9966e-05
11:36282261 C T 0.200977 1.0130e-05
11:36283003 T C 0.063784 2.2319e-05
11:36287611 A G 0.897914 -5.1167e-06
11:36291554 G A 0.815067 -8.1684e-06
11:36294745 C T 0.037877 -2.0335e-06
11:36298101 G C 1.038965 3.2667e-06
11:36298878 C G 0.141725 1.7248e-05
11:36310677 T C 0.231718 -7.9112e-06
11:36313749 T C 0.136431 2.3325e-05
11:36315560 C T 0.206281 -3.0413e-06
11:36315922 T C 0.488126 2.2891e-05
11:36319365 A G 0.043273 -1.1780e-05
11:36320780 T C 0.087338 -1.8871e-06
11:36322149 T C 0.199111 1.3523e-05
11:36324050 T G 0.028232 -2.3254e-06
11:36328730 A G 0.167424 1.9095e-05
11:36331961 T C 0.068598 -3.3361e-05
11:36335225 T C 0.102736 1.7896e-05
11:36336464 A G 0.698908 -6.5118e-06
11:36336493 C T 1.720803 2.4062e-05
11:36336680 A C 0.260100 3.3393e-05
11:36336792 T A 0.052616 6.3862e-07
11:36342237 G A 0.036827 1.4158e-05
11:36344516 T C 0.093516 3.5478e-05
11:36350925 A G 0.060337 4.0013e-05
11:36358117 T C 0.026617 -1.1165e-05
11:36359301 G A 0.091979 1.3405e-06
11:36363118 T C 0.112160 -1.0149e-05
11:36368153 A G 1.089871 2.1552e-05
11:36376021 A G 0.631823 -2.3334e-05
11:36376056 G A 0.142449 3.1496e-05
11:36376603 C T 0.641441 5.9116e-06
11:36380630 A G 0.528118 -3.3629e-05
11:36381265 T G 1.611285 1.0567e-05
11:36384571 C G 0.265105 4.6600e-05
11:36387530 C T 0.659198 -6.2460e-06
11:36389277 A G 0.705626 -4.5918e-05
11:36390964 C T 0.096004 -9.0197e-06
11:36391882 G T 1.222433 3.4415e-05
11:36395345 T C 1.419728 3.1928e-05
11:36396084 C T 0.043151 1.6567e-05
11:36399514 T C 0.415159 -3.0509e-05
11:36399929 A C 1.558883 2.2738e-05
11:36406160 G A 1.332758 2.5470e-05
11:36406792 T C 0.048233 -2.3481e-06
11:36409826 C T 0.152921 4.0238e-07
11:36412655 T G 1.160883 3.3076e-05
11:36418539 T C 0.059228 -1.1749e-05
11:36420204 C T 0.177994 -1.4718e-05
11:36420238 A G 0.069010 1.1962e-05
11:36421759 G A 0.116675 -3.9405e-06
11:36422701 T C 0.119388 -4.2470e-06
11:36422792 A G 1.822152 1.4129e-05
11:36426999 G A 0.276389 9.4262e-06
11:36429375 A G 0.037221 1.2850e-05
11:36432024 T C 0.058661 6.2844e-06
11:36433742 G A 0.244964 -4.7995e-06
11:36438076 A G 0.050028 -5.3139e-06
11:36438737 A G 0.575366 1.0364e-05
11:36439237 G A 0.547592 1.6779e-05
11:36439689 A G 0.069737 -1.5883e-05
11:36444504 C T 0.148858 6.8139e-06
11:36444544 C T 0.094505 -2.9351e-06
11:36448379 C T 0.347302 8.8354e-06
11:36452979 A G 1.199872 -4.6702e-05
11:36457253 T C 0.481711 1.5606e-05
11:36458586 C A 1.783764 2.3385e-05
11:36458997 G A 0.085761 2.2906e-05
11:36463704 G C 0.043565 1.0362e-05
11:36466141 A G 1.324479 -7.9074e-05
11:36467248 T G 1.735898 -4.6348e-05
11:36470401 C T 0.503674 -5.8373e-06
11:36476021 C T 0.308374 -3.1443e-05
11:36476372 T C 1.161213 6.1909e-05
11:36480683 A G 0.105534 -2.3945e-06
11:36481354 C T 1.279921 3.3331e-06
11:36486307 A G 1.218864 7.2779e-06
11:36487304 G T 0.022378 6.9282e-06
11:36488796 C T 1.527979 -2.6566e-06
11:36491070 T C 0.931575 9.2490e-06
11:36510071 C T 0.244655 -3.3131e-06
11:36518209 T C 0.034022 -2.4453e-05
11:36524224 C T 0.039458 -7.4563e-06
11:36525293 T C 0.272683 -1.9777e-05
11:36532107 A G 0.050630 4.6238e-05
11:36537796 G C 0.126191 -1.2036e-05
11:36551450 T C 0.099972 1.4637e-05
11:36558094 C T 0.214604 -8.2283e-06
11:36593736 A C 0.026148 4.7750e-06
11:36595157 A G 0.049743 5.1341e-05
11:36595600 G A 0.631864 1.9543e-05
11:36597313 G A 0.204720 9.6100e-06
11:36597734 G A 0.151666 -2.3140e-06
11:36602904 T C 0.035589 -1.7740e-05
11:36614561 T G 0.040026 3.8706e-06
11:36620092 A G 0.392363 1.2588e-05
11:36626235 T C 0.112310 1.9361e-05
11:36647306 A G 0.087236 -3.2514e-05
11:36658439 T C 0.190016 7.1536e-06
11:36666946 T C 0.045952 -5.4580e-06
11:36670799 T C 0.103559 8.0993e-06
11:36680719 A G 0.052758 2.6174e-05
11:36680765 C T 0.085346 -8.7646e-06
11:36681428 T C 0.061088 3.7612e-06
11:36687429 C T 0.020215 6.8236e-06
11:36704532 C T 0.071665 -1.9199e-05
11:36707614 G A 0.175329 -2.6061e-05
11:36724625 T C 0.023483 -2.8933e-07
11:36725122 A G 0.132161 3.1500e-06
11:36738756 C A 0.034909 -2.0117e-06
11:36741502 C T 1.788494 -1.2841e-05
11:36748668 A G 0.292344 1.5634e-05
11:36750273 G A 0.161104 1.8478e-05
11:36760045 C T 0.030197 6.7174e-06
11:36760499 G A 0.166500 9.6898e-06
11:36762098 T C 0.030955 2.5324e-05
11:36762380 G A 0.072885 -7.8490e-06
11:36766225 G T 0.630011 1.7656e-05
11:36768579 T C 0.033825 -1.7966e-05
11:36770535 T C 0.042256 -1.1787e-05
11:36780302 A G 0.332159 -5.6648e-06
11:36781659 A G 0.085512 6.6153e-06
11:36783771 C T 0.031720 7.2894e-06
11:36785787 T C 1.544866 -8.1397e-06
11:36791767 A G 0.050906 2.0819e-05
11:36792991 A C 0.068241 2.8895e-06
11:36798749 A G 0.090197 -2.3359e-05
11:36798902 G A 0.048026 -2.3037e-05
11:36801994 C T 0.233391 -2.9127e-05
11:36810762 C T 1.124083 -1.4902e-05
11:36812800 T C 0.032631 -2.1560e-05
11:36820790 T C 0.261841 7.0535e-06
11:36826855 T G 0.141912 -5.9064e-06
11:36828784 C A 0.070121 -4.6091e-05
11:36841735 A G 0.023768 -2.9530e-06
11:36850756 A G 0.028140 -5.0774e-06
11:36862160 C A 0.533765 -3.9285e-05
11:36862930 T C 0.096460 -2.1653e-05
11:36865843 A T 0.064172 4.6150e-05
11:36867169 T C 0.079056 2.1079e-05
11:36868921 A G 0.144407 5.5919e-06
11:36871523 A C 0.979506 5.7717e-05
11:36873763 C T 0.041182 -6.1958e-06
11:36876056 T C 0.021446 -1.5488e-05
11:36877740 C T 0.649771 -6.4028e-05
11:36879315 T C 0.069904 -2.9146e-06
11:36883165 A G 0.208834 1.9074e-06
11:36890260 C G 0.131087 -1.3660e-06
11:36892152 G A 0.100625 -2.3828e-05
11:36892780 A G 0.034246 -2.2241e-05
11:36892807 C A 0.277140 8.5843e-06
11:36897403 T C 1.131526 -1.7726e-05
11:36898350 T G 0.921984 -4.0712e-05
11:36898712 G A 0.109926 4.7663e-07
11:36898750 T C 1.193147 4.1522e-06
11:36898896 C T 1.506016 1.4100e-05
11:36903630 C T 0.037435 -1.1833e-06
11:36912518 A C 0.037231 1.3534e-06
11:36923400 C A 0.399517 1.0720e-05
11:36930372 C T 0.202242 2.3057e-05
11:36930963 C A 0.033471 5.7400e-06
11:36931306 G A 1.883468 6.8892e-06
11:36937056 C T 1.403290 7.6618e-06
11:36938904 T C 0.071379 -6.3908e-06
11:36945414 G A 0.060728 -3.2862e-06
11:36948601 T C 0.072702 1.7693e-05
11:36954221 T C 0.079552 -1.1572e-05
11:36956013 C T 0.656169 -3.8457e-05
11:36959664 C T 0.096290 -9.0505e-06
11:36969254 A G 0.123458 7.8461e-06
11:36981889 C T 1.812381 4.3703e-06
11:36986332 C T 0.381681 1.4760e-05
11:36988487 G A 0.313294 5.8146e-05
11:36994982 T C 0.036422 1.6105e-05
11:37007355 A G 0.630460 -5.1773e-06
11:37012537 T A 1.521183 -3.1024e-05
11:37014014 T C 0.799060 -2.5120e-05
11:37016141 T C 0.437853 -1.8511e-08
11:37019108 G T 0.129054 -1.0611e-05
11:37023421 G C 0.194806 2.7796e-06
11:37025094 T G 0.084537 1.1215e-05
11:37028334 T C 0.902293 -2.6996e-05
11:37029066 T C 0.992197 -2.7912e-05
11:37032683 A G 0.035569 4.5993e-06
11:37033930 G A 0.103956 2.6838e-06
11:37037494 G A 0.684544 5.6938e-06
11:37043640 T G 0.028463 1.8943e-06
11:37047359 A G 0.458799 -4.2832e-06
11:37055579 C A 0.696270 6.3815e-06
11:37056381 C A 0.555725 -6.1842e-06
11:37060662 C A 0.123907 -2.5076e-06
11:37063507 A G 1.232718 5.9780e-06
11:37072582 C T 0.109233 -3.2679e-05
11:37072663 G A 0.078254 -2.4377e-05
11:37092098 C T 0.132294 -9.2993e-07
11:37092835 T G 0.082874 5.0975e-06
11:37094258 T G 0.083183 1.8442e-06
11:37095147 A G 0.725781 -1.1274e-05
11:37097135 T C 0.034685 -6.0250e-06
11:37098599 A G 0.069594 -2.1229e-05
11:37100741 C A 0.569627 2.7849e-06
11:37103870 G A 0.065015 6.4807e-06
11:37111867 C T 0.632156 -8.0170e-06
11:37112418 G A 0.061513 4.6437e-07
11:37113182 A T 0.061248 3.3524e-05
11:37115656 C T 0.658076 7.3905e-06
11:37116801 G A 0.192998 -4.3665e-05
11:37123642 G A 0.722969 1.1935e-05
11:37126189 C T 0.247854 -4.7848e-06
11:37126818 C T 0.157245 -1.8524e-05
11:37128950 A G 0.277477 -4.4832e-06
11:37129602 T C 0.118477 -6.3783e-06
11:37129866 G A 0.020739 2.3065e-05
11:37130024 C A 1.507090 2.8693e-05
11:37133330 T C 0.727504 1.3927e-05
11:37136313 T C 0.507026 -6.6741e-06
11:37137004 A C 0.025261 -1.1198e-05
11:37138197 G A 0.843751 -8.3910e-06
11:37139958 C A 0.041913 5.2191e-06
11:37141283 G A 0.333720 -4.8855e-06
11:37142671 A G 0.154430 5.5147e-07
11:37144007 T C 0.471766 3.7685e-06
11:37145263 A C 1.892960 -1.5837e-06
11:37145651 C T 0.502977 2.4047e-05
11:37145742 G T 0.024499 1.6136e-05
11:37146094 G A 1.903656 -5.3090e-06
11:37148075 A G 0.121238 -1.7543e-05
11:37155003 T C 0.907154 7.9763e-06
11:37155269 C A 0.197727 -3.5838e-05
11:37161025 A C 0.099945 -3.2106e-06
11:37163770 A G 0.026896 -3.7620e-06
11:37164722 T C 0.044160 -9.1248e-06
11:37165011 G T 0.993727 1.4751e-05
11:37187552 T G 0.783187 -2.6653e-06
11:37194491 A G 0.048390 -2.7738e-06
11:37201795 C T 0.124552 -2.4047e-05
11:37203764 C T 0.228152 -2.0657e-05
11:37207559 G A 0.020280 3.7494e-05
11:37214979 T C 0.035515 5.7746e-06
11:37225274 T C 0.070947 6.4485e-07
11:37225536 G A 0.028800 -1.4725e-06
11:37235843 A G 0.811245 -1.5947e-05
11:37239981 G A 0.101179 -7.0414e-06
11:37246381 A G 0.034529 3.2770e-05
11:37248146 G A 0.030819 -3.6956e-06
11:37251185 T C 0.032835 1.1751e-05
11:37253375 A G 0.375738 -1.0943e-05
11:37269786 G T 0.067684 -7.7715e-06
11:37285450 A C 0.061914 -9.2287e-06
11:37291358 A G 0.081708 1.2969e-05
11:37292443 A G 0.940952 -4.9370e-06
11:37306245 A G 0.199655 6.5492e-06
11:37307646 A G 0.073283 3.2187e-05
11:37313990 C T 0.628342 -4.7856e-06
11:37327995 G A 0.051531 -1.4263e-06
11:37331677 A G 0.028868 7.2801e-06
11:37332171 A C 0.060911 3.6015e-07
11:37335197 A G 0.058599 -6.8753e-06
11:37346838 T C 0.049484 1.1370e-05
11:37350064 G T 1.048937 -8.7906e-06
11:37354155 T A 0.044106 -1.3897e-05
11:37354180 G T 0.116451 -1.1405e-05
11:37358972 T C 0.085665 -2.2017e-05
11:37368308 C T 1.074837 -1.7396e-05
11:37375581 G A 1.145227 -1.4082e-05
11:37391798 C T 1.067956 -2.7510e-05
11:37394789 A G 0.039200 -3.3999e-05
11:37401802 T C 0.150031 5.9877e-06
11:37406356 C G 0.046608 3.3852e-06
11:37423347 G T 0.029952 -8.8222e-06
11:37423658 T G 0.092360 4.4843e-05
11:37424199 A G 0.055832 -4.6141e-06
11:37428905 C T 0.089446 -2.2657e-05
11:37438894 T C 0.028110 1.0446e-05
11:37463564 A G 0.060496 -2.4089e-05
11:37465773 T C 0.046221 -1.6814e-06
11:37467432 T C 1.060959 -4.7256e-05
11:37472247 C T 0.044708 4.4033e-06
11:37475104 T C 1.143003 -4.2394e-05
11:37479899 T C 0.356213 -1.5158e-06
11:37480132 A C 0.042841 1.1924e-05
11:37509065 G A 0.638160 1.0188e-05
11:37511945 A G 0.218697 1.3720e-05
11:37513296 C A 0.107863 -1.8847e-05
11:37516205 G A 1.034107 2.8499e-05
11:37516247 G A 0.071474 -4.9877e-06
11:37517662 T C 0.121054 1.6377e-05
11:37528327 G A 0.065963 1.6853e-05
11:37531193 A G 0.055879 3.3810e-06
11:37538490 G A 0.352732 2.0920e-05
11:37539857 T C 0.193494 1.4750e-05
11:37546508 A G 0.053132 9.8399e-06
11:37552516 C A 0.048458 5.3501e-06
11:37564795 A C 0.128581 1.9700e-06
11:37568840 A C 0.050498 -1.7241e-05
11:37569819 T G 0.272081 1.7652e-05
11:37579480 A G 0.556619 1.3800e-05
11:37589275 A G 0.096086 8.4944e-06
11:37589774 A C 0.038010 3.2981e-06
11:37599496 A G 0.453584 1.4176e-05
11:37613647 A G 0.046659 1.7469e-05
11:37629537 C T 0.450463 1.3461e-05
11:37630643 A G 0.113928 1.1899e-05
11:37645850 A G 0.052809 1.4643e-05
11:37645928 C T 0.202793 -1.2400e-05
11:37655212 C T 0.359620 2.7030e-05
11:37657785 G A 0.042093 3.6804e-06
11:37672585 T C 0.054397 6.2178e-06
11:37683947 G A 0.998222 -3.0527e-05
11:37685262 T C 0.108332 -5.8676e-06
11:37687738 T C 0.890580 -3.2812e-06
11:37688416 C A 0.116216 -1.0176e-05
11:37688698 C A 0.038476 -7.8787e-06
11:37692027 T G 0.072501 1.5820e-05
11:37696609 C A 1.849082 3.5853e-05
11:37699228 A G 0.031805 -1.1138e-05
11:37703792 C T 0.071791 -2.0832e-06
11:37711832 G A 0.946385 -7.3521e-06
11:37713222 G A 0.044310 -4.1809e-06
11:37714485 T C 0.020923 1.3917e-06
11:37726261 G A 0.041702 1.2450e-05
11:37731996 G A 0.559029 1.3919e-05
11:37734882 T C 0.092455 -7.3329e-06
11:37739567 A G 0.216127 1.9443e-05
11:37747031 C A 0.034828 -1.1371e-05
11:37757589 T G 0.072005 -1.4452e-06
11:37763391 A G 0.038262 -1.6718e-05
11:37782574 A G 1.105112 4.3992e-06
11:37783503 G A 0.105632 -9.2029e-06
11:37790594 G C 0.269351 -8.5905e-06
11:37791559 C T 1.809151 -1.3177e-05
11:37815906 T C 0.059619 -5.4621e-06
11:37819166 C T 0.291749 2.5567e-05
11:37825693 A G 0.098493 4.9086e-05
11:37835216 C T 0.056298 1.8756e-05
11:37842401 C T 0.025026 -2.5899e-05
11:37852546 T C 0.141497 -3.2598e-05
11:37858934 T C 0.092689 -1.6807e-05
11:37862418 A G 0.143313 -2.9439e-05
11:37873841 T C 0.096861 1.1472e-05
11:37874568 T C 0.134232 -3.0657e-05
11:37879405 A G 0.071923 2.1127e-05
11:37884157 G A 0.150799 -1.4096e-05
11:37884359 A G 1.831141 1.3322e-05
11:37892748 C A 0.164878 -1.4108e-05
11:37896209 G A 0.088980 3.3543e-06
11:37902054 G C 0.040434 2.7025e-05
11:37903193 C T 0.049658 -1.5284e-05
11:37920112 G A 0.112650 -5.5945e-06
11:37926619 C T 0.020525 8.2779e-06
11:37939367 G T 1.814156 2.3011e-05
11:37941722 G A 0.029602 -4.4208e-06
11:37944909 A C 0.877137 2.7676e-05
11:37948190 C G 0.024594 -1.0875e-05
11:37948656 C T 0.106299 1.4001e-07
11:37950769 A G 0.091958 -4.8310e-06
11:37968795 G A 0.389667 1.7872e-05
11:37974857 T C 0.035572 8.4087e-06
11:37987327 G A 1.486222 -2.9245e-05
11:37993883 T C 0.090558 9.0220e-06
11:38004777 A G 0.394359 2.8788e-05
11:38017900 T C 0.042855 -2.7093e-05
11:38036272 T C 0.075938 -8.3963e-06
11:38040340 G A 0.460421 2.9812e-05
11:38055129 G A 0.147590 -4.3159e-06
11:38057319 A G 0.024683 1.5664e-06
11:38059272 T C 0.050426 -1.0416e-05
11:38076713 C T 0.026172 -2.1614e-05
11:38076843 C T 0.139892 3.7631e-06
11:38082447 A G 0.036093 -7.2922e-06
11:38083212 G A 0.054037 1.8540e-05
11:38087643 A G 0.029099 1.8412e-05
11:38088744 C T 0.021419 1.8073e-05
11:38093037 C T 0.080059 6.7617e-06
11:38106176 T G 0.021568 1.2646e-06
11:38114401 A G 0.027777 1.0943e-06
11:38128567 T C 0.036038 1.4145e-05
11:38128635 C T 0.086648 -7.6622e-06
11:38147213 G A 0.027318 -4.1171e-06
11:38148070 G A 0.102858 2.3343e-05
11:38150544 T C 0.020508 7.2465e-06
11:38153213 T C 0.025346 -2.5171e-07
11:38162033 T C 0.093757 4.2520e-05
11:38170549 A G 0.064593 -1.6079e-05
11:38173253 T C 0.115104 -5.7522e-06
11:38175341 C T 0.081055 8.9453e-06
11:38175625 A C 1.908633 -2.6624e-05
11:38176122 C A 0.047394 4.2622e-05
11:38181000 T C 0.040492 -2.1654e-05
11:38182666 G A 1.695879 -6.3466e-06
11:38198517 T C 0.047451 -1.2360e-05
11:38222428 T C 1.869790 5.2992e-06
11:38252185 T G 1.917847 2.9686e-05
11:38272952 T C 0.772997 2.6425e-05
11:38294643 G T 0.024955 -1.1130e-05
11:38323137 A G 0.047550 5.6077e-06
11:38328681 T C 0.049675 9.0711e-07
11:38337600 G C 0.156416 4.3060e-06
11:38350798 T C 0.041315 -4.4972e-07
11:38354909 A C 1.902027 3.2098e-05
11:38383141 A C 0.043045 2.7617e-05
11:38394458 C T 1.902476 2.6070e-05
11:38396656 C T 1.836146 1.7790e-05
11:38419477 C T 0.035783 -1.2766e-05
11:38422486 G A 0.079226 3.8216e-05
11:38428926 G A 0.032900 5.0820e-06
11:38445181 G T 1.803847 -1.0040e-05
11:38446971 A G 0.037867 1.4253e-06
11:38450255 T C 0.024346 -7.1320e-06
11:38451795 G A 0.115213 2.1051e-06
11:38467256 T C 1.809029 -5.0181e-06
11:38473382 T G 0.690888 1.2238e-05
11:38478533 G A 0.074181 -3.8474e-05
11:38479709 G A 0.123444 1.0482e-05
11:38486393 C T 1.032842 -9.3760e-06
11:38486579 C T 0.043841 -5.7877e-06
11:38499558 A G 0.073378 1.3796e-05
11:38500251 C T 0.119286 -4.1622e-06
11:38503840 A G 1.023853 -1.2003e-05
11:38508872 G T 0.159662 4.8556e-06
11:38519452 T C 0.119130 -1.4097e-06
11:38524880 A G 1.100261 -1.3751e-05
11:38538771 G C 0.080039 1.1872e-05
11:38548022 C A 1.108223 -1.4000e-05
11:38559215 G A 0.059742 1.9833e-05
11:38561896 G T 0.107519 -3.1396e-06
11:38565688 G A 0.107210 2.5946e-05
11:38571256 A G 0.095902 -3.0589e-05
11:38571532 A G 1.200664 -1.6180e-05
11:38581007 C T 0.092771 2.1679e-05
11:38585439 T C 0.089959 -4.0184e-06
11:38595648 T C 0.066467 -4.0275e-05
11:38606800 G A 1.102831 -7.0641e-06
11:38614502 G C 0.132362 -4.4028e-06
11:38618789 T C 0.108482 -1.0882e-05
11:38619850 C T 1.839437 -4.5394e-07
11:38638592 G A 0.030061 -6.1956e-06
11:38648651 C T 0.043888 -8.7084e-06
11:38665072 G A 1.829074 4.6025e-06
11:38675799 G A 0.021585 -1.1126e-06
11:38678213 G A 0.161512 -2.6164e-06
11:38685169 A G 0.838294 5.1746e-05
11:38695700 A G 0.031370 -9.1235e-06
11:38704550 A G 0.062876 2.4898e-05
11:38723656 C T 0.035525 8.9962e-06
11:38726600 T C 0.115611 -2.1911e-05
11:38729729 A G 0.021137 -1.2339e-05
11:38733945 A G 0.051178 -1.3846e-05
11:38739653 A C 0.050664 2.8322e-06
11:38745151 T G 0.088055 4.5518e-06
11:38777820 T C 0.846556 -1.8523e-05
11:38779871 A G 0.062839 -8.8875e-07
11:38781224 A G 0.026131 -5.5455e-06
11:38787735 T C 0.060816 2.0647e-06
11:38792873 C T 0.114265 -7.1720e-06
11:38817956 C T 0.879993 8.6761e-05
11:38832622 T C 1.213349 3.6470e-05
11:38846259 G A 0.037626 -3.7807e-06
11:38847827 T C 0.053816 4.5525e-06
11:38852967 T C 0.086257 1.9640e-05
11:38882255 C T 0.045265 1.7089e-05
11:38898287 G A 0.699377 -1.9189e-05
11:38908087 G A 0.027253 6.6287e-06
11:38916274 A G 0.531226 -9.6652e-06
11:38928117 G C 0.025811 -1.0941e-05
11:38946166 A G 0.119922 1.2346e-05
11:38956904 G A 0.078981 1.6163e-05
11:38969950 C T 0.035168 -3.8126e-06
11:38978082 A G 0.029249 3.3700e-06
11:38980162 T C 0.071913 -2.5370e-05
11:38991119 T C 0.081416 2.6619e-05
11:38992888 A G 0.664794 -1.4760e-05
11:39005377 T C 0.159455 2.2897e-05
11:39007991 A G 0.028188 1.1566e-05
11:39008119 T C 0.169814 -8.7056e-06
11:39015279 C A 0.030286 -1.7845e-06
11:39018158 C T 1.240823 5.7723e-05
11:39035536 C G 0.175060 -4.0188e-05
11:39048397 T C 0.173592 -4.2873e-05
11:39075449 T C 0.050617 1.0509e-05
11:39086451 T C 0.041542 1.4695e-05
11:39106561 A G 0.022456 7.9272e-07
11:39111614 C A 0.024316 1.0256e-05
11:39117847 C T 0.266940 -5.4695e-06
11:39124335 G A 0.891685 4.2453e-05
11:39149492 A G 0.077196 -1.7131e-06
11:39159285 C G 0.057913 -2.2079e-06
11:39161087 C A 0.079716 4.7459e-06
11:39161123 T C 0.026345 1.5999e-05
11:39161695 G A 0.175142 -4.6985e-05
11:39194397 T C 0.068989 -5.6918e-06
11:39202243 C T 0.176689 -4.9081e-05
11:39206243 C T 0.955551 7.0661e-05
11:39215006 A C 0.048162 5.6437e-06
11:39219451 T G 1.280067 5.4895e-05
11:39231003 A C 0.331693 -1.0550e-05
11:39241519 A G 0.037170 -1.2491e-05
11:39252410 G T 0.086740 3.5474e-05
11:39263354 T C 0.172364 -4.9283e-05
11:39267423 C T 0.038207 5.6578e-05
11:39268661 G A 0.078587 -1.3913e-08
11:39269748 A G 0.028249 1.5943e-05
11:39280439 T C 0.030248 3.8231e-06
11:39285350 A G 0.234006 5.0252e-06
11:39289610 T C 0.411141 5.7866e-06
11:39291660 A C 0.201113 -8.5010e-07
11:39294372 T C 0.250479 -2.1441e-05
11:39305805 C T 0.078549 1.4855e-05
11:39310993 T G 0.061744 -1.0019e-05
11:39314653 G A 0.540623 -6.8337e-06
11:39316037 T C 0.685030 1.1284e-05
11:39316176 C A 0.082724 -1.1232e-06
11:39346138 A G 0.031013 -1.0232e-05
11:39346428 G T 0.109444 1.4345e-05
11:39362931 T C 0.028083 -1.1129e-07
11:39375700 C T 0.311958 5.3964e-06
11:39384282 T C 0.165197 -9.4462e-06
11:39399336 T C 0.048862 1.8969e-05
11:39402465 G A 0.100057 3.0539e-06
11:39424521 G A 0.029626 -1.0080e-05
11:39434584 A G 0.121669 -5.8255e-06
11:39438171 A G 0.390218 -3.9537e-05
11:39441909 T C 0.791812 -5.4588e-05
11:39444620 A G 0.099282 2.2915e-05
11:39446228 G A 1.568467 -3.2206e-05
11:39448473 T G 0.059334 2.5941e-05
11:39454306 A G 1.221427 -7.8187e-06
11:39459265 C G 0.101767 9.4847e-06
11:39462018 G A 0.268977 -3.4417e-05
11:39470020 A G 0.083554 9.4139e-06
11:39474379 C T 0.335131 -1.1797e-05
11:39475614 T C 0.107856 4.8965e-06
11:39508723 A C 0.037554 -3.9460e-06
11:39509173 T C 0.134806 1.9833e-05
11:39523002 G A 0.326437 -2.1494e-05
11:39547853 A G 1.966797 -9.7718e-06
11:39548327 T G 1.486348 1.1561e-05
11:39553972 T C 0.038408 1.1806e-05
11:39563878 T C 0.307738 4.3351e-05
11:39567316 T C 1.132511 1.3985e-05
11:39573865 C T 0.093094 -4.2114e-05
11:39589721 G A 0.095596 2.7827e-05
11:39601993 G A 0.033271 9.8473e-06
11:39604010 G A 0.124430 6.8408e-06
11:39604233 A G 0.167846 1.5371e-05
11:39611497 T A 0.051331 -9.7214e-06
11:39619680 T C 0.093641 2.0382e-05
11:39630698 T C 0.096966 5.5780e-06
11:39641081 A G 0.050443 -8.6824e-06
11:39641096 A G 1.601041 -1.9161e-05
11:39641701 C T 0.070852 2.1138e-05
11:39649271 G A 0.043185 -1.7743e-05
11:39660635 C A 0.065929 7.5483e-06
11:39663617 G A 0.023833 -6.1601e-06
11:39669953 A C 0.112939 1.5286e-05
11:39671205 C T 1.577195 -3.2851e-05
11:39677268 C T 0.809416 -4.1384e-05
11:39678283 T C 0.045214 2.2343e-05
11:39690400 T C 1.663931 -1.8981e-05
11:39691288 A C 0.027559 -4.3560e-06
11:39698786 C T 0.559152 1.7393e-05
11:39714246 C T 0.073790 -6.8553e-05
11:39722960 A G 0.066460 7.7060e-07
11:39724110 C T 0.053537 -1.0825e-05
11:39726391 T C 0.203228 -2.7903e-05
11:39728441 C T 0.031941 -1.4994e-05
11:39728891 G A 0.039421 -2.0636e-05
11:39729349 T C 0.222515 4.5613e-05
11:39729728 G A 1.330561 -6.3664e-05
11:39740374 T C 1.649771 -1.8430e-05
11:39740761 G A 0.033883 -1.0339e-06
11:39746528 G A 1.363529 -7.0030e-05
11:39754514 C T 1.456137 -7.2370e-05
11:39755326 A C 1.299045 -3.1294e-05
11:39772392 G A 0.141480 2.4535e-05
11:39787732 A G 1.695556 -1.9360e-05
11:39792065 C T 1.314973 -3.0328e-05
11:39798985 G T 0.069669 2.7752e-05
11:39802516 C T 0.272010 -1.3252e-05
11:39804906 C A 0.124699 -3.8454e-06
11:39809747 A G 0.339952 1.9158e-05
11:39813019 A C 0.024707 -7.9340e-06
11:39816507 C T 0.229777 3.6115e-05
11:39826447 T C 0.292001 1.7843e-05
11:39829640 T G 0.142065 1.0646e-05
11:39834150 C T 0.118688 -3.6480e-06
11:39839460 G A 0.051310 1.4602e-05
11:39844771 C G 1.706198 -1.6969e-05
11:39845840 T C 0.081048 -1.9889e-05
11:39857799 T G 1.706055 -1.6647e-05
11:39864994 C T 1.380080 -3.5597e-05
11:39867137 G A 0.129863 3.7531e-05
11:39875104 C T 0.095756 -4.7875e-06
11:39889746 A G 0.123618 -2.4765e-05
11:39893688 C T 0.098068 2.3269e-05
11:39895406 G T 1.526378 -3.6411e-05
11:39902760 A G 0.044636 5.0172e-07
11:39908662 C T 0.289335 8.9035e-06
11:39918088 C T 0.116777 -1.9258e-05
11:39919460 C T 0.037884 6.1686e-06
11:39933968 C A 1.925401 -1.6161e-05
11:39948594 T G 0.106690 -2.2395e-05
11:39953138 C A 0.379288 6.1338e-05
11:39954357 A G 0.109012 2.2480e-05
11:39957743 T C 0.077587 -1.0422e-05
11:39962990 C T 0.274366 3.7814e-05
11:39976613 T C 0.056512 8.7506e-06
11:39980305 C T 0.107948 2.1379e-05
11:39982707 G T 0.094488 3.5289e-05
11:39984327 T G 0.031999 1.0977e-05
11:39989962 C T 0.076700 8.2703e-06
11:39992089 T C 0.059772 6.2870e-06
11:39996404 C T 0.142085 2.0838e-06
11:39996881 A G 0.530947 1.8918e-05
11:40021083 T C 0.020300 1.0990e-05
11:40025711 A G 0.297773 3.8480e-05
11:40027345 A G 0.070434 -8.1652e-06
11:40028581 T C 0.158700 -2.7517e-06
11:40029625 A C 1.683395 1.9860e-06
11:40035049 A G 0.117906 -7.7043e-06
11:40038771 A G 0.068768 -4.1353e-06
11:40043060 A G 0.322871 1.3261e-05
11:40045913 A G 1.708037 2.6094e-06
11:40059893 G A 1.387648 -7.4156e-06
11:40073326 C T 0.069384 -5.0753e-08
11:40074040 G A 0.045177 6.4993e-06
11:40074441 T G 0.069203 -5.6338e-06
11:40074537 G A 0.092914 -4.1791e-06
11:40076063 C T 0.459418 2.2602e-05
11:40078775 A G 0.492186 2.7113e-05
11:40080597 C G 0.118939 4.9788e-06
11:40081230 A G 0.664234 5.3811e-06
11:40086301 T C 0.039411 1.3377e-05
11:40092793 C T 0.180565 -2.6128e-05
11:40093537 A C 0.410423 1.1793e-05
11:40094796 T C 0.100332 6.7881e-06
11:40095584 G T 0.297352 -1.6957e-05
11:40100568 A C 1.707717 -1.7607e-05
11:40101741 C T 0.881618 1.0938e-05
11:40105589 A G 1.905686 -4.7881e-05
11:40105829 A G 0.041991 -7.1275e-07
11:40110753 G T 1.540949 -3.7869e-05
11:40117479 A G 1.344473 -1.5348e-05
11:40127568 T C 0.088423 -1.7648e-05
11:40130009 G A 0.794671 -9.8075e-06
11:40131385 G A 0.400455 -4.0662e-05
11:40131432 T C 1.800165 -3.2781e-05
11:40133027 C T 0.055570 1.8421e-05
11:40134083 A G 0.107292 -1.7844e-05
11:40143676 A C 1.932167 7.2187e-06
11:40143759 C T 1.428296 -7.4750e-06
11:40146979 A C 0.188843 1.2514e-05
11:40149367 T C 0.138675 1.6505e-05
11:40149684 C T 0.485709 2.7678e-05
11:40150514 A G 0.139498 1.2069e-05
11:40155064 G T 0.295740 1.1126e-05
11:40156683 G T 0.074065 5.5155e-06
11:40162215 T C 0.100890 -6.3198e-07
11:40162239 G A 0.032543 -1.0243e-05
11:40164877 G A 0.100628 -5.7838e-06
11:40165537 T G 0.184876 1.7614e-06
11:40167310 T C 0.079818 3.6933e-06
11:40168136 A G 0.057005 1.4084e-06
11:40180572 C A 0.186929 -4.6843e-06
11:40181102 T C 0.714938 1.2121e-05
11:40181413 C T 1.500787 -9.9418e-06
11:40184707 T C 0.454631 -8.2975e-06
11:40189211 T G 0.135949 1.2120e-06
11:40193596 A G 0.151717 -2.3332e-06
11:40196110 A G 0.053602 -5.1938e-07
11:40197787 C T 0.591743 -7.0171e-07
11:40200949 C T 0.022609 -5.0262e-06
11:40201350 C T 1.917952 -4.5097e-06
11:40205141 T C 1.326094 -3.4841e-06
11:40210916 A G 0.954997 1.2719e-05
11:40211507 C T 0.061312 6.6651e-06
11:40212151 T G 0.923028 -1.2786e-05
11:40218057 A G 0.567811 1.6245e-05
11:40219825 C T 0.953555 -1.4050e-05
11:40221507 C A 1.088219 1.2096e-05
11:40223653 T C 0.043202 -8.6486e-06
11:40229468 G A 0.184145 1.9540e-05
11:40229922 T C 0.029422 7.9363e-06
11:40229937 G T 1.154610 -3.6459e-06
11:40230598 T G 0.054734 -3.6365e-06
11:40235021 C T 0.135561 -5.4081e-06
11:40254828 A G 0.029599 6.6188e-06
11:40255925 T C 1.852699 1.5314e-05
11:40258377 T A 0.056549 1.3833e-06
11:40259727 A C 1.783588 9.5560e-06
11:40260007 A G 0.042464 -5.8148e-07
11:40261280 T C 0.057481 7.8425e-06
11:40273943 T C 0.197356 5.2184e-05
11:40285551 T C 1.566686 5.1254e-06
11:40291897 T C 0.028416 -2.8344e-06
11:40295539 A G 0.369666 -2.7118e-05
11:40298310 C T 0.125746 1.7551e-05
11:40298530 C T 0.079206 2.0150e-06
11:40306481 A G 1.036772 3.0574e-05
11:40306496 C T 0.060745 -4.5741e-06
11:40311864 G A 0.057528 -7.4818e-06
11:40319106 A G 0.966753 1.1624e-06
11:40321916 A G 1.889795 -6.1839e-06
11:40329182 T C 1.342940 1.9444e-05
11:40337528 A G 0.090316 -1.2687e-05
11:40344188 T C 0.025444 -2.7708e-05
11:40346092 A G 0.039115 1.6214e-05
11:40350178 C T 0.136030 -1.1701e-05
11:40357573 C T 0.088776 1.3146e-06
11:40357626 C T 0.494691 1.5388e-06
11:40359663 G T 0.434480 -3.3332e-05
11:40360178 C T 0.685822 6.1414e-05
11:40361929 A G 0.073225 -2.0253e-05
11:40377618 C T 0.355332 -1.8591e-05
11:40377907 A G 0.985411 -4.9474e-05
11:40380178 A G 0.211313 -2.5250e-05
11:40392497 C T 0.031285 -2.1467e-05
11:40393277 G A 0.202456 -2.4868e-06
11:40397588 G T 0.048254 -7.1849e-06
11:40398561 C A 0.041342 -8.5165e-06
11:40414528 A G 0.132025 -4.2412e-06
11:40423060 G A 0.185083 6.9300e-07
11:40426028 G A 0.781908 1.3372e-05
11:40434552 C T 0.088494 -1.4233e-06
11:40435953 A G 0.091819 2.7603e-05
11:40443781 T C 0.033566 2.8721e-06
11:40453431 G C 0.080807 -1.7839e-06
11:40467912 T C 0.727331 8.1315e-07
11:40485057 C T 0.038197 5.0138e-06
11:40498973 A C 0.046700 -1.4413e-05
11:40502844 T C 0.240119 -7.0800e-06
11:40505736 T G 0.037099 2.4524e-06
11:40511611 A C 0.969898 1.0003e-05
11:40511624 A G 0.029327 -1.8659e-05
11:40512256 T C 0.046312 1.4827e-05
11:40515316 G T 0.088361 1.1235e-05
11:40519998 T C 0.034155 -2.0270e-05
11:40538965 A C 1.060653 1.3031e-05
11:40542643 G A 0.773133 1.9776e-05
11:40546200 C T 0.137176 -1.1071e-05
11:40562032 G T 0.071311 2.1085e-05
11:40570963 A G 0.240010 1.1450e-05
11:40571407 C T 0.034236 9.6236e-06
11:40572615 C T 0.023149 -2.5662e-05
11:40581503 A G 1.091340 2.3698e-06
11:40585171 T C 0.075289 1.8836e-05
11:40585740 C T 0.161672 3.6901e-06
11:40586479 A C 0.047560 -2.6242e-05
11:40587040 G T 0.459469 -1.5142e-05
11:40598614 C T 0.064348 2.7250e-05
11:40605358 G C 0.029697 -2.1915e-05
11:40606832 T C 0.555507 1.6389e-05
11:40615138 C T 0.086118 4.9551e-06
11:40631800 G A 1.024492 6.6149e-05
11:40640539 G A 0.164970 2.3098e-05
11:40658108 G T 0.061843 6.1873e-07
11:40659256 A C 0.459826 -4.8846e-06
11:40659787 G A 0.364614 1.0793e-06
11:40659991 G A 1.419783 -3.2998e-05
11:40663159 G A 0.847321 1.9080e-05
11:40665783 A G 0.083095 -2.3253e-05
11:40666218 T C 0.083139 1.6386e-07
11:40684455 G A 0.037932 1.6892e-05
11:40688988 G T 0.039792 3.2156e-06
11:40695479 G C 0.380563 2.6073e-05
11:40697511 A G 0.363662 2.0682e-06
11:40705430 A C 0.048172 1.4730e-05
11:40709394 A G 0.087532 2.0346e-06
11:40711439 T G 0.971271 9.8941e-06
11:40712793 C G 1.286041 2.4969e-05
11:40713206 A G 0.235533 1.2536e-05
11:40714589 T C 1.249183 2.0649e-05
11:40716823 C A 0.279119 8.8277e-06
11:40721090 G A 0.424811 -1.7828e-05
11:40735958 A G 0.666610 -1.0607e-05
11:40736710 T C 0.346211 -2.7911e-05
11:40739978 A G 0.044728 -3.1326e-05
11:40744129 T C 0.033815 1.6020e-05
11:40745371 G T 1.099992 -2.9894e-05
11:40751044 A G 0.093410 -4.2889e-06
11:40756151 C T 0.825086 1.9720e-05
11:40760835 A C 0.093767 -4.8944e-06
11:40764851 C T 0.021898 1.1178e-05
11:40770576 G A 0.187425 -2.2173e-05
11:40776914 T C 0.070407 4.2687e-06
11:40783456 T G 1.594238 -9.1817e-06
11:40793372 T C 0.175458 -1.7306e-05
11:40798807 T G 0.092618 2.7069e-06
11:40800175 A G 0.539814 -1.8039e-05
11:40801197 T C 1.207882 5.8385e-06
11:40802420 C T 0.551271 -1.2357e-05
11:40807742 T C 0.149677 1.5615e-05
11:40817882 A G 0.207882 5.0605e-08
11:40819106 A C 0.306321 9.6061e-06
11:40824199 G A 1.347309 -1.5559e-05
11:40824308 G A 1.516566 -7.2752e-06
11:40824702 G A 0.095647 1.4562e-05
11:40828730 G A 0.255374 9.5892e-07
11:40834965 A G 0.022782 -6.1291e-06
11:40837713 A G 0.026801 2.2456e-05
11:40846067 G T 0.266356 1.0111e-06
11:40850574 C T 0.037119 2.1679e-05
11:40851703 C T 0.222430 -9.4572e-06
11:40851842 C T 1.855997 1.7394e-05
11:40854395 G T 1.497506 4.7088e-06
11:40854478 C T 0.034705 2.7556e-06
11:40876639 T C 0.039877 -3.0167e-05
11:40883468 C A 0.034450 -2.0943e-06
11:40884510 G T 0.317571 2.9778e-07
11:40884664 G A 0.626057 3.0591e-07
11:40898665 C T 0.097164 -1.1405e-05
11:40907620 T C 1.872187 -1.0849e-06
11:40911742 T C 0.064532 -3.0430e-05
11:40916976 C T 0.034331 -2.3299e-05
11:40919219 T C 0.092910 3.5566e-05
11:40925635 G A 0.088351 1.4648e-05
11:40939094 G A 0.095229 8.7249e-06
11:40939099 C A 0.118865 -6.9171e-06
11:40948432 C T 0.040417 1.4744e-05
11:40963523 C T 0.040223 -5.0243e-05
11:40974590 A G 0.187677 5.5286e-06
11:40975759 G T 0.052388 -9.1285e-06
11:40976627 A G 0.079274 8.2706e-06
11:40977496 A T 0.082694 -2.8609e-06
11:40984273 T C 0.613712 -4.0066e-06
11:40992512 A G 0.034913 1.4359e-05
11:40994231 G A 0.043351 1.2049e-05
11:41015571 A G 1.507886 3.6220e-06
11:41022710 C T 0.050773 -2.9027e-05
11:41032233 C T 0.321154 -4.4437e-06
11:41036082 G T 0.032873 1.0710e-05
11:41040032 C T 0.092224 4.6461e-06
11:41040491 C T 1.149483 -2.7354e-05
11:41061118 A G 0.073953 -3.9765e-06
11:41063859 C G 0.181013 -2.3183e-05
11:41070502 G A 1.090983 1.5584e-05
11:41073602 T C 0.879735 -2.7776e-06
11:41086449 T G 0.193487 4.0802e-05
11:41094309 G T 0.154413 -3.5562e-05
11:41095821 G T 0.029079 1.4548e-05
11:41100848 C A 0.067432 2.6745e-05
11:41101779 C G 0.057739 2.1198e-05
11:41107081 A G 0.472195 -3.4211e-06
11:41114057 A G 0.151734 -3.2441e-06
11:41118010 T C 0.083996 -5.4780e-06
11:41128901 G A 0.079311 1.5088e-05
11:41138627 A G 0.045415 3.8999e-05
11:41138830 T C 1.902214 2.4449e-06
11:41142855 T C 0.407221 6.9461e-06
11:41148131 G A 0.973685 4.9614e-06
11:41151356 A G 0.055553 -3.0178e-05
11:41162903 A G 0.380141 1.1086e-05
11:41165643 G A 0.171953 -7.1236e-06
11:41177825 A G 0.164031 -2.7827e-05
11:41181557 C T 0.094308 -8.4567e-06
11:41182519 C T 0.083833 1.8241e-06
11:41182551 C G 0.047186 7.9004e-06
11:41187089 G A 0.188068 -1.1946e-05
11:41209500 T C 1.360901 8.6131e-06
11:41212174 A C 0.263544 6.1354e-05
11:41216129 A G 0.070621 1.0592e-05
11:41216468 T C 0.304526 6.7752e-06
11:41220638 G A 0.193926 1.5629e-05
11:41227455 T C 1.129183 1.1625e-06
11:41230642 A G 0.058052 -1.8055e-05
11:41245983 A G 0.271914 2.9698e-07
11:41251011 A G 0.077781 -2.3314e-05
11:41257434 G A 0.058548 6.1472e-08
11:41258331 C T 0.922015 -3.6422e-06
11:41265966 C A 0.933214 -1.5911e-05
11:41282353 C T 0.123478 -4.8156e-06
11:41287122 C T 0.294744 5.4169e-06
11:41289978 C A 0.036687 2.0097e-07
11:41300185 A G 0.052911 2.3958e-06
11:41330177 A T 0.062961 -2.1618e-05
11:41333949 A G 0.040577 3.2113e-06
11:41333955 C T 0.995152 -1.9607e-05
11:41369658 C T 0.356179 9.0511e-06
11:41378729 G A 1.343807 -1.9657e-05
11:41382409 T G 0.039669 5.0082e-06
11:41384982 G A 0.052354 -2.2405e-05
11:41389942 T C 1.342073 -2.0684e-05
11:41391584 A G 0.033665 -3.1807e-06
11:41395419 T C 0.058851 -2.8607e-05
11:41404905 A G 0.520394 -6.8613e-06
11:41410465 A G 0.850007 4.0409e-06
11:41414793 T G 1.838536 2.7814e-06
11:41416661 C T 0.053673 7.8555e-06
11:41420388 G A 1.653534 6.8959e-07
11:41421774 C A 0.667045 1.7021e-05
11:41425192 A G 0.054537 3.4236e-07
11:41430709 A C 0.039448 1.1513e-05
11:41431060 G A 0.150622 6.6147e-06
11:41439380 C T 0.085577 -2.0781e-05
11:41447002 G A 0.035164 -1.5644e-05
11:41448299 A C 0.038000 1.4973e-06
11:41448521 T C 0.071964 2.0443e-06
11:41465591 C T 0.103742 -8.8014e-08
11:41472651 T C 0.197985 -5.2933e-06
11:41480436 T G 0.027681 1.8996e-05
11:41492076 G A 0.225313 -1.0753e-05
11:41505846 G C 1.903972 -1.0165e-05
11:41511196 G A 0.037888 1.1481e-05
11:41515445 T G 0.287081 1.0292e-05
11:41518794 G A 0.029272 -7.9428e-06
11:41519485 G A 0.889598 2.3800e-06
11:41531398 G A 0.681698 -2.3131e-05
11:41532609 A G 0.234023 2.1997e-06
11:41547371 T C 1.083265 -1.0797e-05
11:41563764 A G 1.230069 -1.8081e-05
11:41566028 G A 0.183869 5.4285e-06
11:41583033 T C 1.823522 -2.4468e-07
11:41584658 T C 0.020719 5.6551e-07
11:41589815 G T 0.829479 -2.0369e-05
11:41592112 C T 1.514665 6.0294e-06
11:41594810 G A 0.027212 1.0326e-05
11:41600957 C T 0.203734 -1.8902e-05
11:41605847 A C 0.129023 4.5902e-06
11:41606880 T G 0.025155 8.5217e-06
11:41612018 T G 1.778209 3.0474e-08
11:41614964 A G 0.032951 -9.6247e-06
11:41631391 G A 0.149551 1.9338e-05
11:41636557 C T 1.653578 1.9471e-05
11:41661377 C T 0.059218 -1.5046e-05
11:41677291 T C 1.589699 2.6719e-05
11:41687182 A G 0.028246 1.5143e-06
11:41692966 A G 0.057566 -1.4859e-05
11:41694130 G A 0.210038 -1.5126e-05
11:41696777 C T 0.047292 8.0314e-06
11:41707247 T G 1.425090 2.0358e-05
11:41708034 T C 1.660460 1.9074e-05
11:41708495 G A 0.231844 3.1167e-06
11:41711841 T C 1.719776 1.1161e-05
11:41714983 C T 0.070682 -3.1791e-05
11:41715128 T C 0.151958 -2.1172e-06
11:41718922 C T 1.872020 9.0745e-06
11:41720897 C A 0.054781 -6.3987e-06
11:41726795 C T 1.161665 1.6586e-05
11:41728775 C T 0.235499 -4.9040e-06
11:41740329 G A 0.275749 -9.0089e-06
11:41743040 G A 1.309115 9.3961e-06
11:41750739 T C 0.027423 1.3037e-05
11:41760504 C T 0.637732 -1.4105e-05
11:41775949 A G 0.108131 -1.2091e-05
11:41781008 G A 0.054785 1.3811e-05
11:41782960 G A 0.021160 1.0336e-06
11:41787994 C T 0.147481 -1.2979e-05
11:41795566 C T 0.071485 -2.8293e-05
11:41805765 C T 0.070081 7.7093e-06
11:41808035 C G 0.158112 2.6195e-06
11:41820825 G A 0.645813 1.0894e-06
11:41829733 G A 0.075789 1.4956e-05
11:41852664 C T 0.544305 -2.7686e-06
11:41853206 G C 0.079624 9.7011e-06
11:41859190 C T 0.028800 2.0186e-05
11:41864642 T G 0.053568 -4.6339e-07
11:41875573 C T 0.040492 7.2575e-06
11:41885944 A C 0.130400 6.4248e-06
11:41888620 T C 0.140430 -2.9452e-06
11:41894463 T C 1.509582 -2.4597e-06
11:41894928 G A 0.037697 4.2248e-06
11:41903121 G A 1.571857 6.9341e-06
11:41909977 G A 0.175475 8.4972e-06
11:41915020 G A 0.028168 7.6391e-06
11:41915366 A C 0.178018 1.4027e-05
11:41929562 C T 0.190210 6.4985e-06
11:41938336 G A 0.026213 -9.2292e-06
11:41938644 C A 1.362955 -4.7343e-06
11:41961312 T C 0.038098 1.5437e-05
11:41967671 C T 1.591229 5.2067e-06
11:41970651 T G 1.388865 9.8363e-07
11:41971162 T C 0.033716 3.7536e-06
11:41972027 C T 0.056566 -3.1829e-06
11:41973293 T C 0.151024 -7.0164e-06
11:41984806 C T 0.088457 -8.2751e-06
11:41990889 T C 0.034794 5.7338e-06
11:42017355 A G 0.025363 -2.4231e-05
11:42018576 T C 0.026988 8.1153e-06
11:42027801 C T 0.324513 -6.8443e-06
11:42030704 G A 0.033937 6.0865e-06
11:42034646 T C 0.158605 -9.2086e-06
11:42035205 C T 0.162151 -1.8374e-05
11:42037423 G A 0.048369 1.7855e-05
11:42038006 A G 1.379430 -4.6847e-06
11:42046806 G A 0.163185 -1.7044e-05
11:42060905 A G 0.112619 -2.8332e-06
11:42068314 C T 0.225990 -1.1315e-05
11:42079781 A G 0.093400 1.0341e-05
11:42083016 G A 0.199267 -4.1361e-06
11:42102946 C A 0.041440 -2.4907e-06
11:42111908 G A 0.216779 -1.2614e-06
11:42114756 T C 0.097806 -1.3104e-06
11:42115474 T C 0.141630 -1.6122e-05
11:42119554 T C 0.027896 7.6159e-06
11:42124131 A G 0.030921 2.5174e-05
11:42133385 T C 0.045996 1.3147e-06
11:42134569 A C 1.211493 -8.9818e-06
11:42139303 C A 0.147012 2.7123e-06
11:42140637 T C 0.020083 2.6979e-05
11:42148839 G A 0.028718 2.0924e-05
11:42149806 A G 0.388103 1.1361e-05
11:42176736 C A 0.105187 8.7421e-06
11:42198433 C T 0.266029 3.3349e-05
11:42200924 C G 0.130234 1.2560e-06
11:42211903 G A 0.158119 1.0345e-05
11:42216902 T C 0.637205 5.7879e-05
11:42222849 T C 0.033165 -3.6592e-06
11:42238875 C T 0.105126 -2.0415e-06
11:42246718 A G 1.451554 -3.6751e-08
11:42249586 T G 0.045109 4.2943e-06
11:42254524 A G 0.070944 2.5841e-05
11:42256557 G A 0.115985 -2.1351e-05
11:42263730 A G 1.453200 -3.9238e-06
11:42264393 G A 0.205852 8.2404e-07
11:42279176 T A 0.094046 -2.2784e-05
11:42279894 A T 0.029395 4.3245e-07
11:42283013 A G 1.962184 2.5182e-05
11:42290235 C T 0.040414 8.5885e-07
11:42293324 G A 0.040383 2.3968e-06
11:42294180 C T 0.316241 4.5996e-05
11:42305063 C T 0.208049 -1.1314e-07
11:42306765 T C 0.045476 4.3105e-06
11:42315886 G A 1.957978 -6.7207e-06
11:42330132 A G 0.094168 1.1788e-05
11:42334443 T G 0.071736 -1.4622e-05
11:42337203 T G 1.152230 3.4927e-06
11:42337544 G T 0.074568 2.2409e-05
11:42339781 G A 0.032193 8.9008e-06
11:42340185 T C 0.045364 -8.6460e-06
11:42341080 A G 1.108845 -5.2389e-07
11:42345483 T C 0.032805 -1.2075e-05
11:42362608 T C 0.029232 2.0110e-05
11:42375901 C A 1.143819 -1.5945e-06
11:42378583 G T 1.131345 -1.9542e-06
11:42396787 A G 0.095035 4.9187e-06
11:42406581 A C 0.980026 -3.9394e-06
11:42411168 G A 0.504510 7.5803e-06
11:42412560 C T 0.230338 -3.9789e-05
11:42416703 C T 0.313450 3.2684e-05
11:42431984 C T 1.333713 1.6015e-05
11:42433286 T C 0.890125 2.7511e-06
11:42437799 C T 1.437027 -2.2433e-06
11:42449785 T G 0.195667 -1.9555e-05
11:42458632 C T 1.726049 -1.8413e-05
11:42458937 G A 0.824154 8.3581e-06
11:42466106 T C 0.734589 1.6254e-06
11:42467826 C A 0.049508 1.2527e-05
11:42471435 A G 1.523661 -1.5642e-05
11:42474815 G T 0.280825 1.1481e-06
11:42477172 A C 0.045700 -7.3107e-06
11:42486266 G C 0.027511 -4.1357e-06
11:42491717 C T 1.812425 -1.9781e-05
11:42496461 T C 0.594911 -1.5628e-05
11:42512144 T C 0.043586 -4.5738e-06
11:42521711 G A 1.644416 -9.0384e-06
11:42528350 T G 0.154522 1.2497e-05
11:42545391 A C 1.062798 -2.0358e-05
11:42545906 C A 0.032614 -1.3959e-05
11:42548520 T C 0.192304 6.7534e-06
11:42556215 A G 0.022646 -2.3636e-05
11:42557353 G A 1.072991 -1.6658e-05
11:42557965 G A 0.242795 3.2430e-05
11:42562801 T C 0.042865 -1.7106e-05
11:42567287 A C 0.046629 2.1118e-06
11:42567773 T G 0.164422 3.2509e-06
11:42571996 G A 0.201667 -5.5506e-06
11:42575699 T C 0.046397 -2.5523e-06
11:42583080 C T 0.142619 -2.2050e-05
11:42599037 A C 0.046816 -5.2885e-06
11:42607381 T C 0.058110 1.0715e-05
11:42609917 T G 1.191675 4.2312e-05
11:42616853 A G 0.079365 -8.9563e-06
11:42623993 A G 0.904370 1.3423e-05
11:42632055 A G 0.116984 2.1591e-05
11:42633937 A G 0.059895 -1.4795e-07
11:42639510 T C 0.031884 1.9930e-05
11:42643368 A G 0.200107 1.0068e-05
11:42644823 G A 1.908286 2.7167e-06
11:42648726 C T 0.614117 2.0298e-05
11:42664285 C A 0.096048 -5.8551e-06
11:42666583 G A 1.966685 -2.3855e-05
11:42669362 A G 0.099945 -3.0019e-05
11:42674541 C T 0.273291 2.5684e-06
11:42678748 C T 0.217650 3.6964e-07
11:42687594 T G 0.032774 -9.6021e-06
11:42694356 A G 0.058453 -5.4402e-06
11:42695890 G T 1.141038 -1.4762e-06
11:42696838 A C 0.031598 2.1804e-05
11:42714796 G A 0.434236 -1.2145e-05
11:42717604 C T 1.566444 -1.5017e-05
11:42724356 T G 0.043688 -6.4392e-06
11:42729543 C T 0.033464 3.0455e-05
11:42730635 G A 1.688790 -4.3170e-05
11:42732507 G A 0.033264 -1.4335e-05
11:42735507 C T 0.032237 5.6886e-06
11:42745325 A G 0.442110 1.2480e-05
11:42754318 C T 0.231225 7.4863e-06
11:42761027 T C 0.083697 4.4764e-06
11:42770635 G T 0.037048 2.6963e-05
11:42778594 G A 0.110188 1.2464e-05
11:42783840 T C 0.740621 3.8833e-05
11:42792434 G A 0.184906 4.0237e-05
11:42806010 G C 0.107451 -1.2313e-05
11:42806138 T C 0.037568 -1.3077e-05
11:42808742 G A 0.519710 3.2589e-05
11:42830791 T C 0.169430 1.2476e-06
11:42831047 G A 0.092754 -5.8786e-06
11:42833005 G A 0.328215 3.2153e-05
11:42839207 G A 0.042205 1.5519e-05
11:42840628 C A 0.045789 -3.7259e-06
11:42845607 T G 1.863926 -3.7638e-06
11:42845859 T G 1.204119 -1.9895e-05
11:42847493 C G 0.404480 2.4148e-05
11:42848592 T C 0.565934 -3.2062e-05
11:42848756 T C 0.039554 1.9020e-05
11:42850223 G A 0.104330 -1.3076e-05
11:42850771 G A 0.174173 -4.5758e-07
11:42855983 A G 0.038721 2.8940e-05
11:42856020 T C 0.700013 -3.3911e-06
11:42856040 A G 0.052548 4.1806e-06
11:42858028 A G 0.023826 1.0872e-06
11:42858400 G A 1.696168 -6.0670e-06
11:42865573 G A 1.533602 4.9747e-06
11:42867572 C T 0.116872 1.7667e-05
11:42868302 T C 0.353228 -1.9311e-05
11:42874864 C T 0.044949 6.9792e-06
11:42875494 T C 0.602357 1.2909e-05
11:42878794 C T 1.101593 8.4406e-06
11:42884263 G T 0.268134 -4.5363e-06
11:42893654 T G 0.676520 7.9634e-06
11:42904493 T C 0.238178 5.5587e-06
11:42916170 T C 0.041389 9.9130e-06
11:42916745 A G 0.060456 3.2319e-06
11:42916890 T A 0.472800 -3.1890e-05
11:42925753 T C 0.112347 -2.5261e-05
11:42927958 C A 0.036178 -1.1979e-06
11:42929082 T C 0.370183 -3.7308e-06
11:42940088 T C 0.058487 5.0197e-06
11:42942016 A G 0.241901 2.7896e-06
11:42947480 T C 1.543394 -5.5116e-06
11:42954286 A G 0.021511 -3.0450e-07
11:42961389 A G 0.247708 -9.6646e-06
11:42967946 C T 0.676405 3.5794e-05
11:42971040 G T 0.611611 3.8940e-06
11:42976174 A G 0.069594 6.7052e-06
11:42981965 T C 0.047604 3.0840e-06
11:42982727 T C 0.078101 -1.6839e-05
11:42984313 T C 0.058280 7.8712e-06
11:42987018 A G 0.110586 1.1881e-05
11:42990147 T C 0.073406 -9.6781e-06
11:42995012 C A 0.064892 -4.0764e-06
11:42999903 A G 0.038755 7.3732e-06
11:43018411 T C 0.049838 -5.4326e-06
11:43019107 A G 0.096691 -1.2046e-05
11:43019991 T C 0.595968 1.6929e-05
11:43020214 T C 1.445486 3.9361e-05
11:43034738 T C 0.027858 3.1469e-06
11:43039990 A G 0.351950 6.7407e-05
11:43047469 T C 0.052160 -1.9215e-06
11:43047619 C T 0.175869 2.0169e-05
11:43066464 C T 0.082663 1.0951e-05
11:43077668 C A 0.275433 6.4596e-07
11:43080593 T C 0.050579 -9.8472e-06
11:43082091 G T 0.059371 8.1080e-06
11:43084128 A C 0.090949 -9.6047e-06
11:43086094 G T 0.542918 -8.0573e-05
11:43088900 C T 0.156932 3.5339e-06
11:43092748 G A 0.027824 -3.2046e-05
11:43093298 C T 0.034229 -8.3388e-06
11:43094776 T C 0.027715 3.1840e-06
11:43099328 C A 0.577596 1.7695e-05
11:43113157 C T 0.037408 1.5366e-06
11:43133261 G T 0.110158 1.6299e-05
11:43134433 A C 0.027569 -8.0025e-06
11:43142158 C T 0.036929 -1.2874e-06
11:43145338 C T 1.336735 9.8912e-06
11:43147547 C T 0.045986 -6.3562e-06
11:43151510 C T 0.371788 6.3618e-06
11:43161000 T C 0.148586 -2.2553e-05
11:43168862 A G 0.025760 -1.1989e-07
11:43171807 A G 0.029514 -7.0647e-06
11:43196088 C A 0.069220 2.5041e-06
11:43196140 T G 0.148117 2.6177e-06
11:43198804 T C 0.066018 2.4826e-06
11:43199299 T C 0.156242 -2.6145e-06
11:43205560 G A 0.325781 -1.0577e-06
11:43209934 C T 0.117311 -1.1212e-05
11:43211912 C T 1.716625 6.3296e-06
11:43219383 G A 0.087294 1.9273e-06
11:43220845 A G 0.111341 -1.1419e-05
11:43221539 A C 1.173156 -1.5791e-05
11:43237754 T C 0.491601 1.6560e-05
11:43238011 T C 0.207736 -2.9392e-05
11:43247172 G A 0.143122 -1.6493e-05
11:43252927 G T 0.132331 8.7800e-06
11:43254025 T C 0.059137 4.1458e-05
11:43271567 A G 0.155484 -5.0048e-06
11:43285357 T C 0.118684 1.4476e-05
11:43285881 C T 0.224198 1.7609e-05
11:43292642 A G 1.369935 -1.0588e-05
11:43300430 C T 0.033614 5.7202e-06
11:43309387 A G 0.163909 -9.3155e-06
11:43338706 G A 0.196204 -5.7841e-06
11:43341479 G A 0.051249 -2.8374e-06
11:43357268 G A 0.181231 -4.6840e-06
11:43373738 G T 0.179609 -5.0528e-06
11:43381417 A C 0.268579 -3.1167e-05
11:43381968 G T 0.050008 -5.3097e-06
11:43430862 T C 0.238623 3.3646e-05
11:43432119 A G 0.105952 2.3991e-06
11:43449285 C T 0.092604 -1.1931e-05
11:43465302 C T 0.046323 7.0794e-06
11:43468843 A G 0.042209 6.2284e-06
11:43472231 A G 0.031408 -6.6104e-06
11:43472693 A G 0.084016 -1.9785e-06
11:43481640 T C 0.461845 1.0740e-05
11:43486812 A G 0.048546 5.1730e-05
11:43491307 A G 0.256996 -7.4451e-06
11:43503739 C T 0.022218 -8.4882e-06
11:43507255 G A 0.029337 -3.1560e-06
11:43522972 C T 0.047428 -1.0349e-05
11:43524046 A G 0.048600 -3.1667e-07
11:43527246 T C 0.051378 -2.7413e-05
11:43530020 T G 0.162658 -1.0018e-05
11:43536147 C T 0.986183 -1.3419e-05
11:43540712 T C 0.028973 -7.2817e-06
11:43544452 T C 0.024656 -1.2186e-05
11:43554785 C T 0.035477 -1.8936e-05
11:43554976 T C 0.216365 2.1944e-06
11:43555870 C T 1.086447 -2.1888e-06
11:43560396 A G 0.159887 7.1198e-06
11:43565476 C T 1.218745 -1.7494e-05
11:43570979 A G 0.633169 -6.0418e-06
11:43572717 G A 0.240874 -1.3639e-06
11:43576067 A G 0.104031 1.2837e-06
11:43578626 C T 0.088433 4.7012e-06
11:43587280 T C 0.054792 6.0324e-06
11:43591785 T A 0.040686 1.8723e-05
11:43594287 A G 0.369102 4.8497e-05
11:43594337 T C 0.178110 -2.2375e-05
11:43595641 C T 0.020698 6.0981e-06
11:43596350 G A 0.215246 -8.2057e-06
11:43599281 A G 0.057787 1.2397e-05
11:43607505 C A 0.316619 7.8193e-06
11:43607807 G T 0.040512 3.5802e-06
11:43611826 G A 0.911302 -5.0140e-05
11:43622483 A G 0.065596 -8.2657e-06
11:43633894 A C 0.058647 6.4110e-07
11:43641807 G A 0.055577 2.1759e-05
11:43644592 A G 0.027304 1.1917e-05
11:43653833 T G 1.380440 -3.9297e-05
11:43656045 G A 0.039363 -2.6975e-06
11:43660296 G A 0.454696 -2.0985e-06
11:43662064 C T 0.033611 -2.5691e-05
11:43681509 C T 0.039234 -2.3089e-06
11:43687399 G A 0.070064 7.2620e-06
11:43698340 A G 0.056053 1.5073e-05
11:43703196 A G 0.062162 7.0452e-06
11:43704795 T C 0.030806 8.4450e-06
11:43719101 T C 0.632051 3.6323e-05
11:43728330 C T 0.828918 -1.8280e-05
11:43730455 A G 1.059694 2.0932e-05
11:43732932 G T 0.083775 -3.1189e-06
11:43743789 C T 0.049151 6.7377e-06
11:43748673 T C 1.054367 3.0847e-05
11:43752296 T C 0.029786 2.5397e-05
11:43760215 T C 0.210262 -2.1630e-05
11:43762210 G A 0.454495 -6.6715e-06
11:43780553 A C 1.388362 -5.9138e-05
11:43801497 G A 0.072205 1.2030e-05
11:43806378 A C 0.037497 -9.7442e-07
11:43815417 T C 0.115968 -2.7710e-06
11:43827092 A G 0.093312 1.9345e-05
11:43827172 C T 0.034029 1.4889e-05
11:43851308 T G 0.280961 5.7443e-06
11:43859063 T C 0.165170 -1.2122e-05
11:43860390 T G 0.046255 -3.3444e-06
11:43863330 T C 0.073164 7.7664e-06
11:43864278 C T 1.509562 -2.9868e-05
11:43869904 T C 0.116063 -1.3341e-06
11:43876698 T C 0.615582 4.8344e-05
11:43877934 A C 0.580965 5.1282e-05
11:43878769 C A 0.042460 1.5087e-06
11:43878973 T C 0.071185 2.8245e-06
11:43879768 T C 0.056362 1.6130e-05
11:43886005 T C 0.037405 6.1404e-06
11:43891637 A C 0.140841 6.3818e-05
11:43899696 A G 0.400305 -1.8330e-05
11:43900075 T C 1.792043 2.8749e-05
11:43902894 A G 0.063903 -1.0061e-06
11:43903856 G A 0.096518 1.5088e-05
11:43914033 A C 0.214145 2.2457e-05
11:43914516 C A 0.063091 -9.2535e-06
11:43921411 T C 0.059793 -1.4393e-06
11:43924115 A G 1.788715 2.9161e-05
11:43924706 A G 0.686914 2.1973e-05
11:43924747 C T 0.163089 -6.6145e-06
11:43925152 T C 0.031571 5.9906e-06
11:43930001 A G 0.023554 5.0745e-06
11:43932498 A G 0.086084 -3.8034e-06
11:43935165 C T 0.144598 -3.8958e-05
11:43940602 G C 0.519897 -1.8285e-05
11:43945447 T C 0.476489 2.5383e-05
11:43946967 G A 1.288934 5.9325e-05
11:43949511 A G 1.444289 2.4024e-05
11:43953156 A G 0.062431 -7.4517e-06
11:43953774 G A 0.367511 -5.7748e-05
11:43955081 A G 0.345245 -5.1727e-05
11:43957859 A G 0.584681 3.7899e-05
11:43959411 C G 0.179623 3.4993e-05
11:43960532 T C 0.383779 -7.8730e-05
11:43967615 T C 1.219489 4.4486e-06
11:43970813 C G 0.137846 -1.0428e-05
11:43973072 T C 0.042372 9.9183e-06
11:43975742 A G 0.334216 -5.0563e-06
11:43981236 T C 0.040281 1.6692e-05
11:43983744 A G 0.124325 -1.5807e-06
11:43989412 A G 0.047040 2.4629e-07
11:43990521 C G 0.631820 4.2308e-05
11:43990987 A G 0.033889 -1.5990e-05
11:43991355 A G 1.798227 5.7883e-06
11:43993128 G T 1.973413 1.4873e-05
11:43993753 A G 0.031455 3.0335e-06
11:43995149 T C 0.135218 -1.2254e-05
11:43996684 C A 0.027338 -4.8947e-06
11:44000394 T C 0.144237 1.0640e-05
11:44001678 G A 0.667749 -2.1687e-05
11:44002193 T C 0.260093 -3.3772e-07
11:44005137 T G 0.349393 -2.2426e-05
11:44009294 A G 0.352402 -2.0258e-05
11:44014312 A G 0.701003 -6.5799e-06
11:44014543 T C 0.040703 -2.4973e-06
11:44023161 T C 0.897176 2.9404e-05
11:44026867 A G 0.057522 -2.0429e-05
11:44027994 T C 0.176257 -4.2376e-06
11:44029906 T C 0.179759 3.2949e-06
11:44032746 C T 1.025832 1.1315e-05
11:44032988 G T 0.039040 -1.5390e-05
11:44035365 C A 0.202113 -8.8243e-06
11:44036274 T A 0.416903 9.0150e-06
11:44036492 G A 0.030717 1.7237e-05
11:44040834 A C 1.063437 1.9631e-05
11:44041968 G A 0.622412 2.7827e-06
11:44048617 C T 0.758708 1.7118e-05
11:44052598 C T 0.419072 9.0445e-06
11:44055582 T C 1.628699 2.3418e-05
11:44061886 G A 0.085417 -5.0399e-06
11:44066354 C T 0.233979 -5.7082e-07
11:44079008 A C 0.072107 2.9417e-06
11:44079831 G A 0.215831 -4.6418e-06
11:44080210 C T 1.526129 -5.7888e-07
11:44081716 A G 0.902238 2.0854e-05
11:44085364 A C 0.255384 -3.5051e-05
11:44087183 A C 0.552213 -5.1608e-06
11:44087989 T G 0.200457 1.6873e-05
11:44089352 A G 0.272265 4.6369e-05
11:44097226 G A 0.615749 -1.2458e-05
11:44097864 T C 0.228179 -1.7793e-05
11:44104981 T C 0.784781 4.0644e-06
11:44115955 G C 0.414629 4.7429e-06
11:44116029 G A 0.029055 -2.1999e-05
11:44117122 A G 1.165843 -6.0974e-06
11:44122075 A G 0.025679 -3.1740e-06
11:44125697 A G 0.051116 6.7311e-07
11:44126330 C T 0.244325 -1.5491e-06
11:44158438 G A 0.626278 1.2900e-06
11:44162383 C A 0.053041 9.9438e-06
11:44166532 G A 0.077366 -6.0662e-06
11:44171149 C T 0.056706 1.6659e-05
11:44188665 T C 0.147998 -7.3937e-06
11:44193418 C T 0.170742 -1.2508e-05
11:44193546 C G 0.091948 -3.8665e-08
11:44198674 C T 0.053619 -1.2179e-05
11:44203347 C T 0.168019 -6.7725e-06
11:44207510 A G 0.021987 -4.5225e-06
11:44208314 A G 0.031404 1.0193e-05
11:44210639 T C 1.201909 -5.1833e-06
11:44226049 A G 0.128190 -1.1287e-05
11:44228976 C T 0.113411 3.7476e-06
11:44233957 T C 1.825521 4.5093e-06
11:44241895 A G 0.051759 -3.6474e-06
11:44246730 A C 0.151731 1.8447e-05
11:44250281 C T 1.797714 4.1044e-06
11:44252532 A G 0.060187 -6.8858e-06
11:44252958 A G 0.299021 8.7662e-06
11:44254486 G A 0.040329 1.7713e-06
11:44267310 G C 0.071930 1.6610e-05
11:44284178 T C 0.046887 2.0283e-05
11:44287048 T G 0.602098 6.4102e-06
11:44289071 A G 0.197679 -6.0187e-07
11:44290126 C T 1.526735 -9.4617e-07
11:44290303 T C 1.040662 -1.0462e-05
11:44290587 T C 0.204136 1.2491e-05
11:44291595 T C 0.136751 -1.1394e-05
11:44291786 A G 0.104623 -8.0377e-06
11:44292221 A C 1.221458 -1.7327e-05
11:44293529 C A 0.439485 4.0917e-05
11:44296493 A G 1.131900 -1.5892e-06
11:44299785 A G 0.068010 -1.9342e-05
11:44301375 T C 0.106819 -7.2918e-06
11:44301813 A G 1.822101 2.8418e-07
11:44302907 T G 0.059198 8.4898e-06
11:44304101 T A 0.186324 -1.1006e-05
11:44305553 C T 0.293507 9.4084e-06
11:44308495 T C 0.052459 -1.4930e-05
11:44311502 T G 0.109971 -1.0225e-05
11:44312881 T C 1.431658 1.5976e-05
11:44317862 A C 0.835758 4.2254e-06
11:44319781 A C 0.135129 9.1919e-06
11:44326329 T G 0.102382 -2.2634e-05
11:44329838 G A 0.860492 -3.5206e-06
11:44330199 A G 0.029378 5.7666e-07
11:44331509 G C 0.997029 -5.1864e-06
11:44338359 C T 0.545818 1.7338e-05
11:44339744 C G 0.934030 -1.0363e-06
11:44340085 A G 0.480830 -9.2967e-06
11:44341711 C T 0.036076 4.2303e-06
11:44343675 T G 0.753557 -1.0157e-05
11:44343873 G T 1.572146 4.6716e-06
11:44345000 C A 0.975848 -9.9754e-06
11:44346828 G A 0.069462 1.6909e-05
11:44346871 A G 0.500637 -6.8499e-06
11:44348017 A C 0.145523 -1.1853e-05
11:44348456 T C 0.045323 9.7808e-08
11:44351240 T C 0.837172 9.3754e-06
11:44351750 A G 0.038241 1.2248e-05
11:44352873 G C 0.070305 1.3674e-05
11:44355561 T C 0.210476 4.2060e-05
11:44360069 G A 0.790931 -4.1653e-05
11:44362601 A G 0.021759 1.9727e-05
11:44369196 G A 1.122900 -7.0197e-06
11:44372806 T C 0.027035 -5.1350e-06
11:44375944 T G 0.156011 2.9817e-05
11:44379825 C T 0.541646 -3.9085e-06
11:44380558 C T 0.064614 7.7262e-06
11:44381381 A C 0.064617 2.5401e-05
11:44384713 G A 0.169583 4.3728e-05
11:44384819 T C 0.090255 2.9068e-05
11:44387695 T C 0.104463 -5.1898e-06
11:44393689 A G 0.024927 -3.3290e-06
11:44394376 T C 0.063277 -4.1890e-06
11:44396524 A G 1.146437 -5.6219e-06
11:44407163 C T 0.072647 1.7789e-05
11:44429479 A G 1.951294 -1.7120e-05
11:44431807 A G 1.703991 -7.9930e-06
11:44431962 T C 1.164885 5.1649e-06
11:44432551 C T 0.089089 -1.2017e-05
11:44439411 C T 0.395603 1.4182e-05
11:44444702 A G 0.117736 -3.5322e-05
11:44451130 T C 0.624384 -2.9649e-05
11:44454641 C T 0.049729 1.8365e-05
11:44456055 A C 0.120673 -9.9808e-06
11:44457605 C A 0.384517 5.0433e-06
11:44458019 G A 1.073800 6.4442e-06
11:44486267 T C 1.553212 2.2366e-05
11:44488080 C T 0.039996 4.0506e-06
11:44492917 T C 0.279146 1.4325e-06
11:44496303 C G 0.038996 -1.8245e-05
11:44496781 C A 0.381848 -5.1326e-06
```
