## Supplemental_Data_Files for "Common genetic variation associated with Mendelian disease severity revealed through cryptic phenotype analysis": SupplementalDataFile_8.txt (part 14 of 21)

```
11:44498180 G A 0.048430 7.9450e-06
11:44498540 T C 0.032716 2.4799e-05
11:44501421 T C 0.115570 -5.1687e-06
11:44502787 T C 0.316585 5.8946e-06
11:44506198 A G 0.911292 1.8343e-05
11:44506778 C A 0.276882 5.8089e-06
11:44510409 A G 0.020977 1.0261e-05
11:44514590 T C 0.552121 2.1069e-05
11:44515947 A G 1.207338 3.1641e-05
11:44515956 A G 0.027097 -2.0386e-05
11:44521267 A G 0.223402 -2.6617e-07
11:44521492 T C 1.152713 4.0651e-06
11:44521534 C G 0.514050 6.7179e-05
11:44522373 C T 0.800373 7.5406e-05
11:44522476 A G 0.020487 -2.0045e-06
11:44522584 C T 0.022537 6.9937e-06
11:44525781 T C 0.075853 -6.0656e-06
11:44525880 T C 0.060180 -5.6572e-06
11:44527749 C T 1.261848 -6.7804e-05
11:44539266 G A 0.979213 -2.5674e-05
11:44539548 T C 0.321960 2.0830e-05
11:44541270 A G 0.071889 -2.0683e-05
11:44541586 T C 0.081076 -1.0639e-05
11:44542268 C T 0.411511 -1.7808e-05
11:44543849 C A 0.053761 1.2923e-05
11:44546505 A G 0.069798 1.2732e-05
11:44547746 G T 0.051273 1.0791e-05
11:44548983 G A 0.633979 -2.7082e-05
11:44550047 C T 0.482598 5.5116e-05
11:44552724 T C 1.340530 1.3449e-05
11:44555927 C T 0.288366 3.1087e-06
11:44556587 C T 0.058647 -1.7345e-05
11:44557613 A C 0.106608 2.9212e-06
11:44561449 A G 0.055244 1.2246e-05
11:44562456 A G 0.072131 -1.2489e-05
11:44563416 A G 0.062322 8.5072e-06
11:44563780 G A 0.029357 -1.0501e-05
11:44573235 G A 1.496952 7.3222e-06
11:44577499 T C 0.245260 -1.5598e-05
11:44587364 A G 0.135031 2.8640e-06
11:44595966 G T 0.501181 -7.7622e-06
11:44596428 A G 0.054764 -1.5232e-07
11:44598235 G A 1.084768 -3.7793e-05
11:44601043 A G 0.292766 9.0123e-07
11:44603328 G A 1.325016 1.6337e-05
11:44605531 T C 0.211221 -7.8136e-06
11:44609674 G A 0.246079 -2.9654e-05
11:44612648 T C 0.038704 -5.3390e-06
11:44612810 T C 0.056780 -2.0605e-06
11:44614458 A G 0.378798 8.0611e-06
11:44615430 A G 0.763298 -4.1483e-06
11:44616658 A G 0.137669 2.3741e-05
11:44618763 C T 1.215743 1.1922e-05
11:44621172 A G 0.571650 8.2670e-06
11:44624149 C T 0.107485 -1.1412e-05
11:44624510 A G 0.338833 -2.7185e-06
11:44636547 A G 0.265972 -1.7365e-06
11:44636684 T G 0.716737 6.3547e-06
11:44640268 G A 1.368772 -1.4657e-05
11:44645705 G A 0.100574 8.9147e-07
11:44648701 A G 0.204187 7.3809e-06
11:44649122 T C 0.311740 9.7807e-06
11:44649133 T G 1.788324 -1.0910e-05
11:44649802 T C 0.928964 1.1718e-06
11:44650413 T C 1.075085 1.2800e-05
11:44651324 G A 1.280968 -2.1818e-05
11:44654277 G C 0.064240 9.7891e-06
11:44656138 T C 0.124838 -9.8775e-06
11:44662590 A G 0.041437 6.6593e-06
11:44663216 G A 0.038982 -2.7488e-05
11:44664135 C T 1.089626 -2.4533e-05
11:44664416 C A 0.023649 -4.2223e-06
11:44674461 A G 0.223365 1.2218e-05
11:44674721 A G 1.395233 -1.4148e-05
11:44680026 C A 0.400768 2.6912e-05
11:44680267 T C 0.070795 -4.5062e-06
11:44683702 A G 1.446516 -1.0494e-05
11:44691091 C A 1.219812 1.8868e-06
11:44691479 A G 0.255735 1.4483e-05
11:44693451 T C 0.107312 -1.1037e-05
11:44694795 G A 0.370829 6.6331e-06
11:44695910 G T 0.306460 -4.0241e-06
11:44696658 C T 0.158156 -1.6790e-05
11:44703755 T G 0.033522 1.5994e-06
11:44704275 G A 1.444571 -2.4700e-07
11:44705461 G A 0.670336 -1.8122e-06
11:44708420 A G 1.347186 -1.5134e-05
11:44709822 T C 0.107383 -2.4930e-05
11:44711162 A G 1.905937 -1.1549e-06
11:44718203 G A 0.059164 1.8585e-05
11:44721025 T G 0.035409 -8.6167e-06
11:44723373 T C 0.058093 2.4038e-05
11:44724339 A G 0.082616 1.5326e-05
11:44729347 C T 0.118236 1.2442e-05
11:44731684 T G 0.097979 -7.2364e-06
11:44736354 C T 1.793304 -2.3867e-05
11:44738158 A G 0.075003 5.2472e-06
11:44739283 T C 0.079947 -5.3299e-06
11:44739820 A G 0.079454 8.9824e-06
11:44745048 G A 1.721850 -3.7508e-05
11:44745296 A G 0.056406 2.8193e-05
11:44745971 A G 0.027032 -5.0008e-06
11:44751545 G A 0.120446 1.5451e-05
11:44752877 G A 0.024360 7.1447e-06
11:44759340 A G 0.025155 3.6774e-06
11:44760485 G A 0.059143 -2.1110e-05
11:44764573 A G 0.406095 2.6619e-05
11:44767180 A G 0.037170 -6.5508e-07
11:44776296 T C 0.111368 2.9495e-05
11:44786223 T C 0.201514 4.9563e-05
11:44787006 C T 0.079073 2.2242e-05
11:44788115 C A 1.478103 -2.4674e-05
11:44793443 C A 0.072205 2.4410e-05
11:44793623 T C 0.069537 -1.0987e-05
11:44797593 T C 0.057416 -1.9009e-05
11:44806045 A G 0.375738 1.0646e-05
11:44807313 G A 0.107332 1.0061e-05
11:44808565 G A 0.043246 -1.2615e-05
11:44813619 A G 0.055465 2.8470e-06
11:44822583 C T 0.147403 1.5072e-06
11:44824533 C T 0.913196 2.5086e-05
11:44830733 C T 0.386407 1.5613e-05
11:44834194 A C 0.867631 -2.9661e-05
11:44837702 T C 0.060507 9.2819e-06
11:44841109 T C 0.048417 -1.3138e-05
11:44846315 C T 0.044181 -1.0200e-05
11:44849275 C T 0.195728 1.5182e-05
11:44853691 T C 0.548922 -6.7158e-06
11:44853929 G A 1.762475 -2.4567e-05
11:44860124 T C 0.048696 1.1624e-05
11:44861065 A G 0.023894 -2.4763e-06
11:44861191 A C 0.201827 8.5581e-06
11:44863379 T C 0.029623 1.4088e-06
11:44863818 G A 1.019484 -1.0871e-05
11:44864327 G A 0.039452 -1.4570e-05
11:44873335 A C 1.236526 -2.7307e-05
11:44874461 G T 0.684762 -1.4620e-05
11:44877236 G A 0.202310 4.3817e-06
11:44880141 T C 0.443510 -4.2602e-06
11:44880403 G A 0.333026 -4.3202e-06
11:44881786 T C 0.275460 -1.9499e-05
11:44883461 G A 0.257163 8.4440e-06
11:44884772 A G 0.446067 1.0900e-05
11:44886593 G C 0.417420 -1.1892e-05
11:44887757 G A 0.904370 2.6482e-06
11:44890424 G A 0.032676 9.4058e-06
11:44892829 T C 0.594364 -4.8877e-06
11:44895676 A G 0.042658 1.9167e-06
11:44897149 T C 0.336780 8.9929e-06
11:44900373 G A 1.038078 -3.8525e-06
11:44901931 G A 0.021936 2.0996e-05
11:44907443 A C 0.178079 -4.2650e-06
11:44910016 G C 0.337793 -3.7838e-06
11:44911479 A G 0.223039 -1.1402e-06
11:44913682 G A 1.683844 -3.2372e-05
11:44915348 T C 0.331343 -2.6046e-05
11:44915538 T C 0.034277 -9.8613e-07
11:44917309 G T 0.050671 1.5449e-05
11:44917533 G A 0.351909 -2.2693e-05
11:44918572 A G 1.127956 1.6507e-05
11:44918861 A G 0.591970 -2.5106e-05
11:44919413 C T 0.120799 -3.2708e-06
11:44919900 T C 0.054336 -3.8260e-06
11:44921454 A G 0.185127 -1.0406e-05
11:44921627 C A 0.026138 -1.9964e-06
11:44926820 T C 0.210670 -9.2969e-06
11:44935755 C A 0.148800 -2.1179e-05
11:44939003 C T 0.046044 -2.0027e-05
11:44940633 A G 0.104881 -1.3743e-05
11:44940828 A G 0.751874 3.8779e-07
11:44944360 A G 0.077608 2.6850e-05
11:44947404 G A 0.262589 -8.0755e-06
11:44950703 G A 0.031761 -1.2677e-05
11:44951617 C G 1.035270 -2.5521e-05
11:44952669 C G 1.776149 -9.9385e-06
11:44954514 T C 0.081076 -3.4619e-07
11:44959206 A C 0.140695 -2.0748e-05
11:44959620 C T 0.661194 1.0935e-05
11:44961840 T C 1.683660 -4.7461e-05
11:44962455 A G 0.246001 -2.5484e-05
11:44966667 A G 0.297178 -3.1678e-05
11:44968187 C T 0.853692 1.1723e-05
11:44968756 A G 0.836754 6.8662e-06
11:44973082 A G 0.904679 -1.8712e-05
11:44976681 A G 0.168366 1.3530e-05
11:44979332 A G 0.128687 -3.8813e-06
11:44980383 G A 0.682497 2.0980e-05
11:44980550 G A 0.124097 -1.0729e-07
11:44981890 G T 0.083676 2.1801e-05
11:44985567 C T 0.157551 5.3686e-06
11:44985936 C T 0.433749 -2.1897e-05
11:44988051 G A 0.277463 -2.9787e-05
11:44999605 A G 0.415747 -3.6893e-06
11:45001043 G A 0.098258 8.8974e-06
11:45002012 G A 0.514050 -6.9771e-07
11:45002817 T C 0.099560 -5.4106e-06
11:45003510 G C 0.051925 -2.6664e-05
11:45011280 C G 0.158187 6.0411e-06
11:45014881 G A 0.199559 1.9254e-05
11:45016652 C G 1.749012 1.0082e-06
11:45016745 C T 0.031581 6.4215e-06
11:45020399 T C 0.031023 -1.4773e-06
11:45026837 C A 0.113472 2.8942e-05
11:45027107 T C 0.026689 6.4819e-06
11:45027867 T C 0.121068 2.5945e-05
11:45029390 T C 0.047247 -4.5122e-06
11:45033168 T C 0.530141 -6.5038e-05
11:45041936 A G 0.371937 1.2561e-05
11:45044713 T C 0.032193 1.7863e-05
11:45046532 A G 1.511476 -2.9602e-05
11:45054430 C T 0.090435 -1.2220e-05
11:45060671 A G 1.160985 -1.9416e-05
11:45062339 G T 0.305399 -3.1820e-05
11:45062465 T C 0.336433 1.4472e-05
11:45064965 A G 0.460880 4.8313e-06
11:45069813 T C 0.037214 -2.3882e-05
11:45071273 C T 0.032047 7.0620e-06
11:45071979 G A 0.896690 -1.2140e-05
11:45073010 C T 0.052670 -1.2767e-05
11:45075826 G A 0.408897 2.7684e-05
11:45080445 A G 0.516787 1.3055e-05
11:45082279 T G 0.191026 -1.7732e-06
11:45084758 G A 0.164912 1.3135e-05
11:45088590 C A 0.024441 8.9905e-06
11:45090566 T C 0.591386 5.9601e-06
11:45092430 A G 0.030605 -2.1916e-06
11:45093494 T C 0.044109 -7.5007e-07
11:45097231 C T 0.244845 -2.7894e-07
11:45102954 A G 0.055873 1.9736e-05
11:45106508 G T 0.655880 -1.2235e-05
11:45107401 C T 0.485634 2.2771e-05
11:45107603 T C 0.214859 2.5665e-05
11:45112100 C T 0.229835 -2.4505e-05
11:45112870 C T 0.259556 -1.7736e-05
11:45113062 G C 0.042341 -3.6703e-07
11:45117657 T C 0.198509 -1.2913e-06
11:45119181 C A 0.525099 6.3881e-06
11:45126227 A G 0.040077 2.1661e-06
11:45128226 T C 0.094671 -1.5427e-05
11:45130002 T C 0.210112 -6.8332e-06
11:45139917 G T 1.677931 1.3692e-05
11:45152478 G A 1.170960 7.1150e-06
11:45155411 T C 0.506135 3.2229e-06
11:45157536 T C 0.049750 1.1201e-05
11:45175323 G T 0.853440 -2.6042e-06
11:45178423 C T 0.024686 -5.6198e-07
11:45178890 C T 0.526480 -9.7585e-06
11:45182424 T C 0.047421 2.2263e-06
11:45205567 T G 0.275964 3.4143e-06
11:45207183 T G 0.225925 -2.4239e-06
11:45208050 A G 0.025635 -9.0235e-06
11:45209921 C T 0.041325 -2.5751e-06
11:45218483 C T 1.527863 1.0725e-05
11:45226523 A G 0.029874 1.8371e-05
11:45228378 A G 0.026270 -1.1418e-05
11:45234671 G T 0.196904 -3.9068e-06
11:45242558 A G 0.887364 4.0892e-06
11:45245538 G T 0.238447 -6.6763e-06
11:45245778 T G 0.167152 -1.5716e-05
11:45246955 C T 1.954626 -1.1340e-06
11:45251348 A G 0.230494 2.0859e-06
11:45257226 T C 0.102236 -7.0003e-06
11:45260569 G A 0.029711 1.2939e-05
11:45264277 T C 1.801087 -6.1797e-06
11:45266939 G A 1.091176 1.9865e-05
11:45272562 C T 0.026345 -1.1039e-05
11:45284774 A G 1.753873 -2.5231e-05
11:45286477 A G 0.600888 9.9674e-06
11:45297599 C T 1.147352 -2.2809e-05
11:45313976 G C 0.150422 -4.1658e-05
11:45322536 A G 0.058321 -1.1629e-05
11:45350127 C T 1.647336 -1.6899e-05
11:45352917 A G 0.032173 -4.7722e-06
11:45356463 A G 1.669768 -1.6076e-05
11:45365538 G A 0.222294 -7.2474e-06
11:45366369 A G 0.027549 -7.4674e-06
11:45373346 C G 0.105007 -6.1922e-06
11:45373480 C G 0.377744 4.4811e-06
11:45377564 G T 0.301275 1.2389e-05
11:45392746 G T 1.290437 3.7346e-05
11:45404716 T C 0.048753 -2.4663e-06
11:45405606 A G 0.081885 8.5128e-06
11:45416657 T C 1.048162 6.3034e-06
11:45417419 C T 0.028001 1.9051e-05
11:45426286 T C 0.053649 1.0942e-05
11:45426928 C T 0.610234 5.5097e-06
11:45435746 T C 0.069475 7.0664e-06
11:45436808 G A 1.833157 4.8257e-05
11:45442435 C G 0.306178 1.9776e-05
11:45454825 G A 0.045194 2.1383e-06
11:45456300 A G 0.119351 3.3837e-05
11:45463279 T C 0.027328 1.3162e-05
11:45463663 G A 0.126072 -1.8588e-06
11:45470913 T G 0.047125 -1.8004e-05
11:45473135 C T 1.644294 3.1849e-06
11:45473256 T C 1.917194 4.7250e-05
11:45489230 T C 0.028239 4.2170e-06
11:45489713 G T 0.152975 -9.1013e-07
11:45504852 G A 0.073032 3.2394e-06
11:45506912 A G 0.026485 2.5843e-05
11:45508683 T C 0.174384 -6.8766e-07
11:45508895 T C 0.042889 -3.2447e-06
11:45512326 G A 0.109311 -8.0496e-06
11:45513978 G A 0.076326 -5.7730e-06
11:45522126 C T 0.032876 2.2972e-05
11:45527310 G A 0.074738 7.6965e-06
11:45528326 C T 0.028837 2.5851e-05
11:45529286 A G 0.090646 -9.5343e-06
11:45533498 A G 0.030347 3.9315e-06
11:45534673 A G 0.032812 -9.3296e-06
11:45546703 T C 1.231385 1.1469e-05
11:45548049 G A 0.070261 1.2450e-05
11:45549550 T C 0.190237 6.7254e-06
11:45550010 G A 1.527901 -8.1313e-06
11:45553992 A G 0.098819 2.6584e-05
11:45556490 T C 0.029660 1.3024e-05
11:45560406 A G 0.042222 1.1813e-06
11:45570897 T C 1.433209 3.7641e-06
11:45576034 G A 0.280404 -9.9420e-06
11:45585489 A G 0.061017 2.1855e-05
11:45586676 C T 1.518912 4.0989e-05
11:45591430 A G 0.078254 -2.5361e-05
11:45602560 A G 0.127480 6.5188e-06
11:45606628 A G 0.274060 -9.9011e-06
11:45611680 T C 0.100213 1.0768e-06
11:45618241 C T 0.115393 -2.8304e-06
11:45633855 T C 0.114016 -3.4803e-06
11:45634912 G A 0.059871 -1.6966e-06
11:45636927 A G 0.051429 -8.4018e-06
11:45637733 C A 0.089970 1.1845e-07
11:45637807 A T 0.211224 -3.5975e-06
11:45640918 A G 0.200695 8.6526e-06
11:45644188 C T 0.053673 3.1778e-06
11:45644506 T C 0.174948 -1.2665e-05
11:45670969 T C 0.022762 -6.7271e-06
11:45671452 A G 0.053445 -6.7818e-06
11:45679197 G A 1.213886 2.6487e-05
11:45680649 T C 0.209004 2.8073e-07
11:45689670 A G 0.049675 -8.5211e-06
11:45690907 A G 0.186569 -2.1048e-05
11:45691023 T A 0.044908 5.1243e-06
11:45691118 A G 0.683956 -3.3384e-05
11:45695362 C T 1.896316 3.7509e-06
11:45696153 A G 0.207488 -1.1900e-05
11:45697072 C G 1.191906 2.6556e-05
11:45700499 A G 1.201038 2.6699e-05
11:45703119 G T 0.037191 1.0122e-05
11:45704923 T C 0.202119 -3.6371e-06
11:45706294 T C 0.094467 5.5912e-06
11:45706453 T C 1.068996 3.9769e-05
11:45712613 A C 0.137013 1.7066e-05
11:45713474 T C 0.229757 6.6061e-06
11:45720338 C G 0.067449 -2.7386e-05
11:45726224 T C 0.186082 -1.8111e-05
11:45734387 C T 0.428565 -7.0010e-06
11:45735802 C G 0.038693 -2.8811e-06
11:45744189 G A 0.279221 1.1260e-05
11:45747758 A G 0.124889 1.1320e-05
11:45750643 T C 0.089861 -9.3347e-06
11:45755210 C T 0.050256 3.7259e-06
11:45758645 A G 0.144724 -2.9870e-06
11:45762227 C A 0.324921 -1.1272e-05
11:45767510 A G 0.092985 -1.1171e-05
11:45788346 T C 0.078645 -6.5010e-06
11:45788412 A C 0.099254 -1.0463e-06
11:45789423 C A 0.038221 -7.7055e-06
11:45791128 C T 0.083214 2.7822e-05
11:45793023 G T 0.122669 1.5909e-05
11:45793154 C A 0.206631 1.8476e-05
11:45793218 C G 0.687590 2.8876e-05
11:45795670 A G 0.264785 9.6529e-06
11:45810403 A G 0.142283 -5.3210e-06
11:45813581 C G 0.470019 2.4505e-05
11:45816020 C T 0.347244 2.5726e-05
11:45819655 C T 0.150813 3.2608e-05
11:45820816 G A 0.060979 -1.2548e-05
11:45832032 C T 0.808954 -6.1989e-06
11:45832509 G A 0.231290 3.6111e-05
11:45832935 A G 1.520312 -5.0809e-05
11:45846619 T G 1.292364 1.9091e-05
11:45848147 A G 0.076462 2.4338e-05
11:45849511 A G 0.076646 2.3058e-06
11:45849995 T C 0.038568 -5.6552e-06
11:45863352 T C 0.082956 -1.4836e-07
11:45869658 A G 0.094406 3.0821e-05
11:45872839 T G 0.069435 3.5595e-06
11:45873003 G A 0.045507 -1.4541e-05
11:45873091 C A 1.041668 -1.0844e-05
11:45875161 G A 0.071927 -2.2039e-05
11:45881792 A G 0.474421 -2.9868e-05
11:45883955 C T 1.889696 -1.9838e-05
11:45893049 G A 0.060626 -9.3039e-06
11:45893630 T C 0.021888 -6.1155e-06
11:45916436 A G 0.465636 1.5279e-07
11:45922456 A G 0.027984 3.6511e-06
11:45923697 G A 0.021160 1.0406e-05
11:45926445 C T 1.901630 -3.7722e-05
11:45935384 G A 1.853570 -1.2889e-05
11:45935689 G C 0.046221 1.6117e-05
11:45937306 T C 0.055757 1.6244e-05
11:45945969 T C 0.415023 3.1601e-05
11:45947464 C G 0.497479 1.0514e-05
11:45951306 C T 1.307766 -3.0407e-05
11:45951743 A G 0.064787 1.3305e-05
11:45953104 A G 0.049199 -1.4252e-05
11:45975130 T C 0.073338 1.4233e-05
11:45989939 G A 1.317798 -2.4221e-05
11:46001779 C G 0.337235 -2.8130e-05
11:46001787 G A 0.055281 -1.4741e-05
11:46021706 A G 0.177685 -3.4626e-06
11:46027176 T G 0.498791 2.7375e-05
11:46048240 C T 0.087012 -1.7775e-05
11:46051457 C T 0.082289 -1.0047e-05
11:46052575 T C 0.182526 2.6831e-06
11:46076518 G T 0.020222 1.4619e-05
11:46083690 C T 0.037823 -7.6654e-06
11:46089776 C T 0.539100 3.5861e-05
11:46090550 T C 0.345058 3.6855e-05
11:46092909 A C 0.046816 1.7244e-05
11:46101036 C T 0.068901 2.1236e-05
11:46128893 G A 0.040233 7.0030e-06
11:46129039 C T 0.033019 1.9485e-05
11:46134905 A G 0.068704 -1.5232e-05
11:46140935 T G 1.854467 -1.4109e-05
11:46148147 A G 0.932769 -6.6099e-06
11:46156175 A G 0.079665 5.4405e-07
11:46157546 T C 0.554518 1.9237e-05
11:46158554 G C 0.025771 1.6124e-05
11:46160930 T C 0.030405 -8.5303e-06
11:46168575 C T 0.080222 -7.7026e-07
11:46169148 A G 0.719661 -1.4599e-06
11:46171404 A G 1.013766 -2.3892e-05
11:46176712 T C 0.417355 -1.6092e-06
11:46185344 A G 1.083772 -1.0521e-05
11:46195467 T C 0.053496 -1.4655e-05
11:46197404 C T 1.924738 3.4089e-06
11:46197702 C T 0.035685 -9.4327e-06
11:46199977 A C 0.027991 -5.0731e-06
11:46202730 A G 0.025053 6.2526e-06
11:46204571 C T 0.108499 -3.6978e-06
11:46213411 A G 0.583750 2.3916e-05
11:46229810 T C 1.767367 2.0273e-05
11:46237369 T C 0.032169 -3.6235e-06
11:46242003 A G 0.191230 8.7839e-06
11:46246426 T C 0.031061 -5.9033e-06
11:46262022 C T 0.238127 -4.1014e-05
11:46264782 C T 0.538828 4.9465e-06
11:46264859 A G 0.249380 -8.3180e-06
11:46269534 T C 0.079719 3.9841e-07
11:46272585 T C 0.438523 9.9508e-06
11:46275521 A G 0.073514 1.7956e-05
11:46276072 G A 0.303567 1.9711e-05
11:46282895 T C 0.078199 9.1557e-07
11:46282924 G C 0.392996 8.2489e-07
11:46284232 T C 0.051691 -2.4168e-05
11:46286454 C T 0.592562 4.8292e-05
11:46304368 A G 0.394866 -8.8454e-07
11:46309968 A G 0.970024 6.4148e-05
11:46312214 A C 0.021786 1.9114e-05
11:46316480 T C 0.076734 1.1207e-05
11:46326752 A G 0.035188 1.2719e-05
11:46330983 G T 0.386101 -7.0997e-06
11:46331362 T G 0.223328 2.9341e-05
11:46339011 A G 0.154950 1.7111e-05
11:46342376 T C 0.027654 -7.3502e-06
11:46344807 C T 0.047584 -1.7365e-05
11:46359645 T C 0.218034 2.6675e-05
11:46370767 G A 0.339472 -2.8445e-06
11:46375324 G C 0.049685 -9.7047e-06
11:46376384 C T 0.086196 -1.0194e-05
11:46379442 C T 0.577011 1.9266e-05
11:46419780 T C 0.059823 2.1173e-06
11:46421576 G T 0.049556 1.7028e-05
11:46430081 A C 0.041706 -3.9148e-06
11:46431703 C G 0.188605 -3.1366e-05
11:46434418 A G 0.034750 -2.3698e-05
11:46435017 C G 0.052469 3.0651e-06
11:46449042 A C 0.042120 1.5892e-05
11:46452263 A G 0.060214 -6.8517e-06
11:46465361 T C 0.145359 5.1429e-06
11:46470697 T C 0.053833 1.7524e-05
11:46477121 T C 0.044602 2.0647e-05
11:46488392 G T 0.027974 2.0675e-05
11:46519754 A G 0.038544 1.1745e-05
11:46526853 A G 0.040373 -3.3778e-06
11:46531798 G A 0.065790 -1.5147e-05
11:46534017 T C 0.035141 -1.7056e-05
11:46535961 C T 0.037425 -2.3507e-05
11:46544177 G A 0.093023 -1.8846e-05
11:46596670 T G 0.056910 -6.2214e-06
11:46615682 C T 0.031448 7.0462e-06
11:46654404 C T 0.337745 3.5607e-06
11:46663631 T C 0.044453 -5.6888e-06
11:46664618 G C 0.172062 -9.1731e-07
11:46678292 C G 0.028052 9.8772e-06
11:46688369 G C 0.029252 2.0748e-05
11:46692870 T C 1.262956 -1.3983e-05
11:46699124 A G 0.216586 -9.1457e-06
11:46701728 T G 0.207753 1.6967e-07
11:46722221 C T 1.400309 1.3681e-05
11:46743232 T C 0.049427 -1.1404e-05
11:46745003 T C 0.277412 -8.5751e-06
11:46751059 A G 0.047880 2.1805e-05
11:46766701 G A 0.092156 -1.8320e-05
11:46794642 C T 0.055125 3.1554e-05
11:46814844 G T 0.046431 1.5594e-05
11:46823681 C T 0.217742 1.7831e-05
11:46823716 A G 0.022979 -1.2671e-05
11:46825316 C T 0.036263 1.3374e-05
11:46841764 T C 0.041396 -3.9457e-06
11:46859867 C G 0.044895 2.3615e-05
11:46876350 C T 0.084516 1.3184e-05
11:46886077 T A 0.044004 7.8111e-07
11:46889607 T C 0.025808 9.0714e-06
11:46890165 T C 1.534605 2.7997e-05
11:46897446 A G 0.268409 -1.2933e-05
11:46898771 C T 1.316928 1.0461e-05
11:46916179 G T 0.084686 -5.2456e-07
11:46917501 A G 0.046370 -4.9685e-07
11:46928336 A G 0.049767 5.5316e-06
11:46958250 A G 0.076992 2.5757e-05
11:46967415 G T 0.290848 -1.2415e-05
11:46970431 G A 0.034393 1.4695e-05
11:46998512 C T 1.536166 1.2622e-05
11:46998915 C T 0.052398 -1.1355e-06
11:47020899 A G 0.041967 -1.5465e-05
11:47031538 G A 0.432233 7.6386e-06
11:47046554 A G 1.345283 9.8529e-06
11:47047410 C A 0.029667 -3.8363e-06
11:47078398 G T 0.029317 1.6359e-05
11:47127153 G A 0.280489 -8.9453e-07
11:47131881 G A 0.651018 -1.1177e-05
11:47168303 A G 0.042134 -5.8461e-06
11:47179777 C G 0.037684 -1.1384e-06
11:47182926 A G 0.328406 -1.9640e-05
11:47188592 C T 0.887119 -1.8757e-06
11:47197153 T C 0.136632 2.7365e-05
11:47197642 A G 0.026570 1.0117e-06
11:47202946 A C 0.458888 6.3577e-06
11:47217513 C G 0.022014 1.3981e-05
11:47234601 G A 0.186358 8.9001e-06
11:47243665 C G 0.629647 3.7008e-06
11:47255317 A G 0.309782 -3.3112e-06
11:47261762 G A 0.024628 -1.7994e-05
11:47262506 T A 0.039210 5.5346e-06
11:47275064 A G 0.536169 2.6082e-06
11:47276818 A G 0.071532 -1.4766e-05
11:47279096 T C 0.066773 -6.7361e-06
11:47280653 A G 0.295992 1.0467e-06
11:47286290 C T 0.605304 2.6729e-07
11:47286414 A G 0.307592 -1.0111e-06
11:47290967 A T 0.086400 3.2416e-05
11:47292411 T C 0.068724 -6.6536e-06
11:47293457 T C 0.113007 -1.5446e-05
11:47293799 C G 0.528574 4.6891e-06
11:47298201 T C 0.582658 -8.8318e-06
11:47298360 A G 1.351844 -4.3320e-06
11:47303275 C T 0.586313 -7.1121e-06
11:47306630 T C 0.126915 8.6252e-06
11:47312892 G T 0.419847 -1.4618e-06
11:47327571 C A 0.050562 1.3668e-05
11:47339169 G A 0.041196 9.9294e-06
11:47346465 T C 0.046584 4.7456e-07
11:47346723 C T 0.553209 2.0026e-06
11:47349699 T C 0.065402 -6.9332e-06
11:47352138 T C 0.350987 4.7422e-06
11:47354787 T C 0.646323 4.8878e-06
11:47358997 A G 0.067558 -6.7380e-06
11:47360412 C T 0.693118 5.9258e-06
11:47362279 G A 1.977282 6.7601e-06
11:47370041 C T 0.273866 6.3913e-06
11:47370607 C T 1.307011 -1.6308e-05
11:47371578 A G 0.072100 -1.4754e-05
11:47371598 T C 0.205757 5.7011e-05
11:47380593 A G 1.170606 -2.5346e-05
11:47383373 A C 0.071774 2.1701e-05
11:47387599 T C 1.349111 3.2856e-06
11:47397005 A G 0.055404 -2.0827e-05
11:47410090 A C 0.045010 8.6782e-06
11:47411736 G A 0.285204 6.8019e-06
11:47411911 C A 0.034226 -3.1004e-05
11:47414132 A G 0.024057 2.8872e-06
11:47414869 A G 0.056396 -8.1999e-07
11:47431703 G A 0.289005 -8.3095e-06
11:47440758 A G 0.777380 3.3148e-06
11:47448497 C T 0.651103 -3.6470e-06
11:47456067 C T 0.266736 1.3178e-05
11:47464284 T C 0.034056 8.2879e-06
11:47469203 G A 0.026131 4.8487e-06
11:47470345 A G 0.220410 -2.9712e-06
11:47474146 G T 0.575338 -3.9394e-05
11:47483164 T C 0.101893 7.5182e-06
11:47500267 C T 0.893130 -2.8977e-05
11:47503036 T C 0.065623 6.6157e-06
11:47509017 G A 0.046782 7.7419e-06
11:47509368 A G 0.040091 1.4313e-05
11:47519492 C G 0.040580 -9.9204e-07
11:47521557 T C 0.050151 -9.9862e-06
11:47522714 C T 0.046071 -1.9542e-05
11:47528843 C T 0.038476 8.9203e-06
11:47529947 A C 0.816406 2.4066e-05
11:47531884 G T 0.281723 8.4640e-07
11:47538102 C T 0.113044 7.6078e-05
11:47543321 C A 0.046421 -9.5636e-06
11:47544621 G A 0.040522 1.4554e-05
11:47559802 T A 0.035552 1.8977e-05
11:47566232 A G 0.194755 3.1297e-05
11:47570611 G T 0.058922 -1.4225e-06
11:47574064 A G 0.061867 4.1218e-05
11:47599322 C T 0.034865 -1.8755e-06
11:47605427 A G 0.285639 4.7585e-06
11:47616810 A C 0.085325 -2.6629e-06
11:47625046 T C 0.073225 4.6571e-05
11:47626930 T C 0.077686 -1.4023e-06
11:47634413 A T 0.114210 7.6442e-05
11:47649618 A G 0.054261 -1.3744e-06
11:47650993 T C 0.814863 2.8225e-05
11:47662932 C T 0.601095 -2.4562e-05
11:47663049 G A 0.701003 -1.7323e-06
11:47701528 A C 1.101502 3.5185e-05
11:47703311 A G 0.260256 -4.3598e-05
11:47704411 A G 0.024353 -1.5980e-06
11:47711820 G A 0.039877 1.0715e-05
11:47712213 T C 0.282821 5.3653e-07
11:47715984 G C 0.059687 2.0227e-06
11:47733034 C T 0.036912 -1.3118e-05
11:47741383 G A 0.049002 -4.2433e-06
11:47745589 C T 0.181486 -6.0877e-06
11:47746962 G A 0.115995 6.6522e-05
11:47763421 G T 0.032115 -3.2619e-05
11:47776156 C T 0.034070 -1.1473e-05
11:47788731 C G 0.047196 4.2269e-06
11:47800628 T C 0.112782 7.7557e-05
11:47802071 A G 0.103137 -2.1271e-05
11:47806206 A G 0.034719 -2.3082e-06
11:47807774 C T 0.694897 6.5284e-06
11:47848495 T G 0.064025 8.9278e-06
11:47860954 C A 0.908885 -4.5896e-05
11:47864013 A G 0.050045 4.1836e-07
11:47884056 T G 0.044881 -1.0076e-05
11:47885906 A C 0.044623 1.1240e-05
11:47895143 A G 0.040094 1.0017e-05
11:47901269 T C 0.279870 5.6694e-06
11:47921105 A G 0.137033 -1.3087e-05
11:47925828 A G 0.288322 -1.9726e-05
11:47929451 T C 0.068748 -5.9149e-06
11:47965560 G A 0.267566 -2.1460e-05
11:47967292 G T 0.047013 -1.2039e-05
11:47968458 T G 0.063852 -5.1021e-06
11:47968558 G A 0.020457 1.5176e-05
11:47973089 T C 0.252794 -4.1051e-05
11:47987630 G A 0.119596 7.6872e-05
11:48011369 G A 0.096851 -7.9252e-06
11:48018355 G A 0.505938 3.0740e-05
11:48018395 A G 0.083748 -1.3723e-06
11:48022512 T C 0.300538 -5.6937e-06
11:48024213 A G 0.096953 2.0369e-05
11:48025674 T C 0.060996 -2.6212e-06
11:48050391 A G 0.505727 2.3679e-05
11:48052066 T C 0.024921 -1.6725e-05
11:48052648 T C 0.046119 -3.3960e-06
11:48055147 T C 0.030452 1.2130e-05
11:48057374 T G 0.078757 1.0458e-05
11:48059568 T C 0.077669 6.2087e-06
11:48078797 A G 0.053007 5.5054e-06
11:48078846 T G 0.067663 -1.1525e-05
11:48080350 A G 0.053156 3.5975e-06
11:48085189 A G 0.416573 1.7385e-05
11:48087089 G T 0.039873 6.5148e-06
11:48091632 C T 0.044174 -4.8835e-06
11:48099242 A G 0.042165 -2.1550e-07
11:48100837 C T 1.458194 -2.2680e-05
11:48106352 A G 0.034600 -9.0366e-06
11:48115089 T C 1.578323 -1.4147e-06
11:48129949 C A 0.179664 -2.5558e-05
11:48140867 T G 0.093556 -6.4304e-06
11:48145166 A G 0.275307 5.0771e-06
11:48145375 C A 0.312569 1.0674e-07
11:48146622 A G 0.311828 6.6712e-08
11:48151494 T G 1.174125 3.3727e-06
11:48162042 G A 1.611781 2.6741e-06
11:48166267 C G 1.141110 2.5941e-06
11:48180921 T G 0.038190 1.6213e-05
11:48203313 C T 0.320229 7.6416e-06
11:48203743 T C 0.031078 -1.6043e-05
11:48205378 A G 1.924871 1.2459e-05
11:48213446 T C 1.416427 -3.2355e-06
11:48221769 T G 0.107547 -7.4012e-06
11:48230519 T C 0.043824 1.0976e-05
11:48231182 G A 0.131787 -4.8621e-07
11:48234357 T C 0.166574 6.7469e-05
11:48238549 A G 0.341648 1.3553e-05
11:48239071 A C 0.132362 1.3585e-06
11:48240475 C T 0.283474 1.3487e-08
11:48242078 A G 0.062893 -2.9086e-06
11:48244252 A G 0.034957 -4.6932e-07
11:48259200 C T 0.050317 -1.9689e-06
11:48262873 T G 0.099843 5.2245e-06
11:48264890 T C 0.023020 1.4780e-06
11:48269151 A T 0.029143 -3.0414e-05
11:48269422 T G 0.022558 2.0958e-05
11:48279064 T C 0.045340 7.9493e-06
11:48285361 G A 0.129173 4.1807e-06
11:48286854 T C 0.030881 -1.4035e-05
11:48296486 C T 1.518898 -1.0053e-05
11:48326196 T C 0.047203 1.1003e-05
11:48329794 A C 0.473837 1.0514e-05
11:48331971 A G 0.042185 1.2966e-05
11:48333360 A G 0.292375 -6.0807e-06
11:48336645 G A 0.029687 3.2862e-06
11:48346996 A G 0.306508 9.4001e-06
11:48350646 T G 0.121486 4.9441e-05
11:48350928 G C 0.346201 1.0920e-05
11:48355880 T C 0.053962 -1.5413e-06
11:48382471 G A 1.714724 -5.2781e-07
11:48387186 G A 1.127194 -5.3970e-06
11:48399532 C T 1.607895 5.7951e-06
11:48399830 A G 0.134487 9.3156e-08
11:48431192 T G 0.345782 1.3760e-05
11:48438526 A G 0.021096 1.0448e-05
11:48442264 A C 0.107258 -8.3933e-06
11:48451623 G T 0.022143 -2.4840e-05
11:48454923 A G 0.072467 -1.1242e-05
11:48461777 T C 0.061030 4.7355e-06
11:48509021 T C 0.139145 1.8970e-06
11:48513033 G A 0.065052 3.1875e-06
11:48515818 A G 0.041940 4.4957e-06
11:48516472 G A 0.117457 -1.1083e-05
11:48525186 T C 1.104041 -4.2834e-06
11:48540223 A G 0.257863 7.0079e-06
11:48562985 T C 0.139906 9.2942e-07
11:48581765 C T 1.245736 -2.8592e-06
11:48591390 C A 0.022048 6.8054e-06
11:48592092 A G 0.022731 -2.4726e-05
11:48594904 A G 0.045449 7.9648e-06
11:48599491 G A 0.397130 -1.1256e-05
11:48609993 A C 1.640945 -1.6815e-05
11:48611924 G T 0.055370 -1.0750e-05
11:48616566 G A 0.116716 -9.3180e-06
11:48624919 C T 1.821696 2.7084e-05
11:48632550 T A 0.113353 -1.4489e-05
11:48633120 T C 0.047241 8.8158e-06
11:48648938 A G 0.063951 1.1261e-06
11:48664415 T C 0.069700 -4.2589e-06
11:48704573 G A 0.109586 -1.0697e-05
11:48704740 G A 0.045221 1.1003e-05
11:48716017 G A 1.945239 1.9175e-06
11:48716250 A C 1.037483 -1.0568e-05
11:48725429 G C 0.757249 6.6219e-06
11:48783497 T C 1.246385 -6.6224e-06
11:48876899 G A 0.062475 -8.6032e-06
11:48922226 T C 0.111303 -7.4398e-06
11:48925223 A G 0.064393 3.8352e-06
11:48926263 G A 0.386934 6.8425e-06
11:48931185 A G 0.283181 -2.7519e-06
11:48970887 T G 1.238664 -9.7054e-06
11:48973460 T C 1.035450 -9.6303e-06
11:48988213 A G 0.140467 1.6129e-06
11:48991814 G A 0.047366 1.6210e-05
11:49000558 A G 0.364192 1.9271e-05
11:49002343 G T 1.634386 -1.5783e-05
11:49008623 T C 0.046510 9.2790e-06
11:49015313 T C 0.077227 -8.9025e-06
11:49015350 T C 0.394543 -9.0407e-06
11:49033342 T C 0.356597 2.9378e-05
11:49036724 C T 0.115336 -2.1956e-06
11:49068202 G T 0.042161 9.2207e-06
11:49071035 T C 0.121867 2.8131e-06
11:49075533 T C 0.041131 6.2899e-06
11:49113848 G A 1.650233 -2.3692e-05
11:49114605 G T 0.034508 3.7455e-06
11:49129656 T C 0.247062 2.4895e-06
11:49136599 A G 0.045316 9.5734e-06
11:49155555 G A 0.112385 -2.8243e-06
11:49157399 T C 0.189428 -4.2580e-06
11:49159223 C A 0.288795 -8.6131e-06
11:49159674 T C 0.046805 -8.6190e-06
11:49176178 G A 0.113982 -1.6280e-06
11:49185414 A G 0.143320 5.0520e-05
11:49185524 T C 1.164925 -4.0034e-05
11:49205213 T C 0.192284 1.5308e-05
11:49227620 G A 0.477920 2.6298e-05
11:49229837 T C 0.028623 2.0465e-05
11:49245260 A G 0.040325 6.6517e-06
11:49267146 T C 0.288635 -1.0356e-05
11:49273538 C T 0.073389 9.0728e-06
11:49281706 A G 0.159802 -8.2116e-06
11:49297915 A C 0.253229 2.0399e-05
11:49304358 C T 1.846416 2.3836e-05
11:49329199 A G 0.044881 1.3266e-05
11:49351646 A G 0.042080 -1.4053e-05
11:49358347 C T 0.167084 4.9087e-05
11:49363378 G A 0.097058 6.3336e-05
11:49370834 A C 1.164276 -3.5231e-05
11:49399631 A G 0.130849 3.0630e-06
11:49410872 A G 0.043837 -4.8214e-06
11:49413336 T C 1.321769 -4.9393e-06
11:49425463 G A 1.471997 -8.0471e-06
11:49439341 T G 0.022806 -2.7137e-05
11:49450546 A G 0.028667 -1.5286e-05
11:49473034 A G 1.758908 -2.0277e-05
11:49488707 C A 0.167227 4.4521e-05
11:49501514 T C 1.077060 -2.7455e-05
11:49520945 A G 0.023340 -2.9983e-05
11:49541482 C A 0.056808 -1.3434e-07
11:49554625 A G 0.071940 5.6647e-06
11:49559172 C T 1.143398 -2.8173e-05
11:49598178 A G 1.438200 -6.0009e-07
11:49633332 T G 0.065113 1.5830e-06
11:49638942 C T 0.025920 1.4294e-05
11:49658610 G A 0.060721 -2.0237e-05
11:49665110 A C 0.057967 1.0094e-05
11:49685574 T C 1.096038 -2.9534e-05
11:49688760 C T 0.068700 9.3093e-08
11:49701411 A G 0.183305 3.4809e-05
11:49703305 A G 0.125657 6.9592e-06
11:49756961 C T 0.065997 -2.8963e-06
11:49762710 A G 0.124100 1.1198e-05
11:49763998 T G 0.079036 1.7633e-06
11:49769043 T C 0.124233 1.1931e-05
11:49782772 T C 0.088501 -1.6562e-05
11:49782913 T C 0.084288 -5.3259e-06
11:49822336 G A 1.032920 -3.0618e-05
11:49845560 G A 0.880962 -1.3783e-05
11:49855634 C T 0.266294 3.3762e-06
11:49860463 T C 0.660841 2.1672e-06
11:49863272 A G 0.149436 1.9029e-06
11:49864666 A G 0.059806 -1.3376e-05
11:49867885 C T 0.152533 -1.7729e-05
11:49905185 A G 0.068387 -4.0165e-06
11:49917746 C A 1.693611 -1.0350e-05
11:49918789 T C 0.124077 9.5881e-06
11:49918972 C T 0.069224 2.0556e-05
11:49973979 T C 0.099057 2.9250e-06
11:49974670 T C 0.182091 3.2757e-05
11:49977928 C T 0.060411 4.0701e-06
11:49996407 C A 0.043973 1.5399e-05
11:49998570 C G 0.065005 7.5047e-06
11:50003191 A C 1.157286 -2.2670e-05
11:50011104 C T 0.089881 4.0585e-06
11:50011304 C T 0.883536 -1.9426e-05
11:50013268 A C 0.075857 3.7852e-06
11:50013747 T C 0.047468 -6.1907e-06
11:50016058 A G 0.226928 -9.7105e-07
11:50054733 C T 0.022877 -3.1644e-05
11:50056195 G A 0.085468 -1.3108e-05
11:50068866 G A 0.031258 1.5591e-05
11:50071482 T C 0.064512 -2.0683e-06
11:50095090 C T 0.053064 9.9924e-07
11:50106653 T C 1.031595 -2.6848e-05
11:50119532 T C 0.067806 -2.4850e-06
11:50121638 G A 0.035753 5.7678e-06
11:50123910 T G 0.182142 3.4878e-05
11:50132819 G T 0.064066 -2.6000e-07
11:50138375 T C 1.693989 -1.0584e-05
11:50146436 A G 0.124233 9.3686e-06
11:50165445 T G 0.057243 6.6043e-06
11:50182364 C A 1.338208 1.0073e-06
11:50184410 G A 0.079804 1.2269e-05
11:50200440 A G 0.357111 -7.2243e-06
11:50231640 A G 0.089606 4.3248e-06
11:50237562 C T 0.065185 1.1239e-06
11:50238183 A G 0.359497 7.2654e-08
11:50242657 T C 0.040760 -1.1681e-05
11:50242788 C T 0.173371 5.1931e-07
11:50248163 T C 0.137176 -3.7173e-06
11:50252154 C G 0.021477 1.2146e-05
11:50256111 A G 0.049787 1.1087e-06
11:50258843 T C 0.063145 4.3050e-06
11:50259855 T C 0.124430 7.8525e-06
11:50274678 G C 0.104959 7.4308e-06
11:50279639 C T 0.085682 -1.1377e-05
11:50292520 T C 0.137774 -8.4582e-06
11:50297466 G T 0.842027 -1.5036e-05
11:50329327 C G 0.036331 3.9260e-06
11:50344221 A G 0.159084 3.1556e-05
11:50367359 C T 0.268103 -1.4135e-06
11:50376191 G A 0.028535 8.0828e-06
11:50405761 A G 0.171059 6.1765e-06
11:50422074 T C 0.126358 -7.3921e-07
11:50436416 G A 0.064240 2.9618e-05
11:50468342 A G 0.060384 2.1320e-06
11:50468490 T G 0.028576 -1.1639e-05
11:50472632 A G 0.064658 1.1836e-05
11:50523974 T C 0.037592 4.3806e-06
11:50524441 T C 0.031071 -1.3657e-05
11:50574369 T C 1.158129 7.0446e-07
11:50576030 T C 0.347394 -2.2116e-06
11:50577312 G A 0.615650 -8.8419e-06
11:50594655 G C 0.137941 -5.0388e-06
11:50634946 A G 0.214811 1.4329e-05
11:50635086 G A 0.028491 1.4991e-05
11:50677929 T C 0.122744 7.0225e-06
11:50707944 C T 1.055601 6.9233e-06
11:50709079 C T 0.089256 -1.8341e-05
11:50710836 T G 0.354448 2.2902e-06
11:50779484 A G 0.124835 1.0629e-05
11:51108240 T C 0.215770 1.8007e-05
11:51206077 A G 0.078876 4.2526e-05
11:51213837 A C 1.085880 -1.2093e-05
11:51222799 T C 0.091836 -1.4439e-05
11:51225955 A G 1.876954 9.7194e-07
11:51230151 G C 0.055393 -1.4594e-05
11:51243589 A G 1.074765 -1.0879e-05
11:51244067 A G 0.125817 1.6983e-06
11:51292160 T C 0.267576 -2.8364e-06
11:51293595 A G 1.409566 -8.1239e-07
11:51306953 A G 0.215212 1.3346e-05
11:51310921 A G 0.216416 1.0236e-05
11:51314744 C T 0.071746 -6.0729e-06
11:51314773 A C 1.050168 -4.5742e-06
11:51337386 A C 0.058746 -8.3948e-06
11:51338705 A G 0.090476 -1.5044e-05
11:51373872 G T 1.181751 -3.7172e-06
11:51385571 A G 0.420487 9.1185e-07
11:51390879 A G 0.027610 1.5537e-05
11:51391314 T G 1.390150 8.0298e-06
11:51403303 T C 0.057012 -3.1267e-06
11:51404290 A G 0.125100 4.1874e-06
11:51411314 A C 0.032108 5.6402e-06
11:51411460 A G 0.251655 3.4547e-06
11:51411740 T A 0.247765 6.0093e-06
11:51411918 T C 0.032519 -1.3442e-05
11:51435815 T C 0.033498 2.0626e-05
11:51450196 C A 0.339663 1.7799e-05
11:51457277 A G 0.234591 2.6555e-06
11:51469977 C T 1.643478 1.0788e-05
11:51500792 A C 0.035593 3.0285e-05
11:51503005 T C 1.391741 4.3484e-07
11:51506169 G A 0.039098 -1.1406e-05
11:51511311 T G 0.056066 9.4359e-06
11:51512796 C T 0.223290 -1.9482e-06
11:51515460 T C 0.336834 1.4692e-05
11:51515834 A C 0.124651 5.9889e-06
11:51515912 T C 0.215851 1.4139e-05
11:51515985 A T 0.023228 -2.5843e-05
11:51518261 A G 0.267617 -1.5222e-06
11:51526911 T C 0.193113 8.6688e-06
11:51527637 A G 0.134803 -5.2084e-07
11:51546392 T G 0.215726 1.1453e-05
11:51551402 T C 0.061221 3.0328e-05
11:51559995 A G 0.124835 5.1480e-06
11:51560341 G T 1.057076 -9.4947e-06
11:51562420 T G 0.269120 2.9226e-06
11:54710133 C T 0.247694 6.6246e-06
11:54744873 G A 0.215824 1.2693e-05
11:54797533 A C 0.035141 4.9249e-06
11:54804993 A G 0.267947 -2.5753e-06
11:54813807 T C 0.511381 1.0395e-06
11:54815896 G C 0.098996 1.2034e-05
11:54828979 T C 1.415781 6.6034e-07
11:54832684 A G 0.021738 4.4663e-06
11:54839090 G A 0.215474 1.6972e-05
11:54847856 T C 0.023697 -1.5347e-05
11:54849409 C T 0.046676 6.9359e-06
11:54858308 T G 0.659834 -1.1175e-05
11:54880953 T C 0.125576 4.6987e-07
11:54882606 A G 0.245865 7.7202e-06
11:54934710 G C 1.293762 2.7849e-06
11:54939506 A G 0.123917 -5.1336e-06
11:54991907 A G 0.158116 1.2177e-05
11:55006167 T G 0.124304 3.6202e-06
11:55027673 A G 0.221614 1.7808e-05
11:55028548 T C 0.163178 -6.9632e-06
11:55029394 A G 0.933914 -1.5481e-05
11:55049310 T C 0.214927 1.4892e-05
11:55059005 T G 0.044031 -6.7106e-06
11:55062905 T C 0.226030 1.5458e-05
11:55080760 A G 1.765776 1.2994e-05
11:55086076 T G 0.034226 2.5341e-05
11:55086360 A G 0.039054 -9.3708e-06
11:55087003 T G 0.935903 -1.2395e-05
11:55088138 T G 0.046737 9.0489e-06
11:55093302 T C 0.034651 9.4721e-06
11:55111584 T A 0.944549 -1.0337e-05
11:55118873 A C 0.493746 -1.3751e-05
11:55126568 A G 0.086913 -4.8948e-06
11:55127001 A C 0.131094 -2.5566e-05
11:55129465 A C 0.039853 7.1033e-06
11:55132733 T C 0.430860 -9.1371e-06
11:55133666 T C 0.031312 -4.1669e-05
11:55133732 G A 0.037041 2.0698e-06
11:55135258 G A 0.132015 -4.4460e-06
11:55135435 T C 0.513812 -5.7592e-06
11:55136219 T C 0.120887 2.0635e-06
11:55148534 A C 0.052745 -2.5721e-06
11:55172737 C G 0.081280 -1.0981e-05
11:55180057 A G 0.228998 1.4635e-05
11:55185840 A G 0.214828 1.4771e-05
11:55193753 T G 0.037612 8.7929e-06
11:55194527 A G 0.260290 -4.4799e-06
11:55210379 T C 0.049661 1.1773e-05
11:55217180 A G 0.943692 -8.1425e-06
11:55225481 A G 0.022884 -1.0996e-06
11:55225924 A C 0.154253 1.7122e-05
11:55240103 G A 0.047696 -1.0779e-05
11:55249883 C G 0.045418 2.0838e-05
11:55252365 G T 0.228760 1.3434e-05
11:55253081 T C 0.028035 7.6041e-07
11:55254043 A G 0.944817 -7.3851e-06
11:55259583 A G 0.122050 -1.1473e-06
11:55271107 G T 0.043491 1.0831e-05
11:55274794 G A 0.163644 -6.4850e-06
11:55280048 C T 0.056400 3.8443e-06
11:55289337 G T 0.121231 1.4944e-06
11:55290087 T C 0.057273 -5.4744e-06
11:55295280 T G 0.045367 2.1954e-05
11:55304040 G A 1.290301 -2.7910e-06
11:55314492 C T 0.261025 -6.7993e-06
11:55321823 A T 0.122853 -2.5054e-06
11:55322464 C A 0.122462 -1.0540e-06
11:55322638 T C 0.226102 5.4787e-06
11:55323318 T C 0.021191 1.8585e-05
11:55323570 T C 0.635852 -2.4776e-06
11:55334372 G C 0.069717 1.8625e-05
11:55339676 T G 0.429656 -8.7240e-06
11:55339829 G A 1.778253 5.4800e-06
11:55340379 C T 1.065079 -8.6224e-06
11:55340466 G A 0.121435 1.5313e-06
11:55340919 T C 0.036181 -2.3511e-06
11:55341575 T G 0.110277 -1.0666e-05
11:55433040 C T 0.513533 -4.0665e-06
11:55444092 A T 0.076479 4.1954e-05
11:55468388 T G 0.225024 8.4745e-06
11:55469104 G T 0.227992 1.4612e-05
11:55469161 A G 0.022021 1.3660e-05
11:55470485 C T 0.078920 3.4004e-05
11:55470994 C A 0.494497 -4.6026e-06
11:55475248 T C 0.023299 1.4012e-05
11:55475677 T C 0.116913 1.4913e-06
11:55495692 A G 0.037085 4.5707e-06
11:55510867 G A 0.073657 -2.2473e-05
11:55512665 A C 0.037024 1.1641e-05
11:55514579 C T 0.172813 1.1523e-05
11:55522549 T C 0.754801 -1.8676e-06
11:55522959 A G 0.408672 -6.6316e-06
11:55523072 G A 0.174594 1.0518e-05
11:55523082 A G 0.226265 8.3399e-06
11:55523384 G A 0.278789 -9.7792e-07
11:55531770 T G 0.069312 1.7216e-05
11:55540964 T G 0.021851 -9.5081e-06
11:55541284 A G 0.259525 -1.2816e-06
11:55547343 T C 0.049862 1.5417e-05
11:55549914 C T 1.946786 -5.4310e-06
11:55550147 C T 0.128870 -8.2108e-07
11:55550628 A G 0.054309 -2.0278e-05
11:55563846 A C 0.126038 1.5409e-06
11:55563900 C T 0.536567 -2.6104e-07
11:55587212 G A 0.128629 4.4870e-06
11:55587587 T C 0.025798 -1.7507e-05
11:55587914 G A 0.530553 -5.1789e-06
11:55588216 C A 0.117586 3.0678e-05
11:55595114 T G 0.172014 1.1473e-05
11:55601016 C G 0.034671 3.6015e-06
11:55606208 A G 0.401924 -9.4238e-06
11:55606818 T C 0.724897 -2.7447e-06
11:55616058 A G 0.163885 6.2253e-06
11:55622941 T C 1.656227 -1.1080e-05
11:55635622 A G 0.278588 -1.4899e-06
11:55681865 C T 0.259291 -1.8019e-06
11:55681942 T G 0.163140 3.3861e-06
11:55684028 C A 0.052864 -1.2149e-05
11:55687229 T C 1.277303 1.2867e-06
11:55689225 A G 1.507434 6.9034e-06
11:55698494 C G 0.025791 1.0533e-05
11:55702961 T C 0.163661 -4.4271e-07
11:55703728 G A 0.172194 1.1457e-05
11:55703861 C T 0.164912 4.3519e-06
11:55707955 C A 0.046581 7.8890e-06
11:55731332 T C 0.308571 6.5316e-06
11:55733925 C T 0.175672 1.5022e-05
11:55750201 A G 0.043385 9.5301e-06
11:55761281 A G 0.164681 9.0941e-06
11:55761528 C T 0.175648 1.5364e-05
11:55761605 G A 0.025699 -2.7864e-05
11:55761786 C A 0.162029 3.5543e-06
11:55766709 G A 0.376867 -9.8446e-06
11:55770686 A G 0.034658 3.1831e-06
11:55776319 C T 0.231820 5.9266e-06
11:55792256 C T 0.040985 -1.5397e-05
11:55799572 A G 0.021579 1.7755e-05
11:55802672 A G 0.237746 -1.2567e-05
11:55808909 T C 0.045048 1.8872e-05
11:55812984 A T 0.097891 -1.7528e-05
11:55848439 T G 0.176532 1.6415e-05
11:55872980 G A 0.159237 7.9534e-07
11:55873144 C T 0.043049 1.3627e-05
11:55878447 C T 0.021123 -3.4065e-06
11:55905078 T C 0.252124 -4.9272e-06
11:55921598 A C 0.183186 1.3861e-05
11:55928035 C T 0.069863 1.6732e-05
11:55931446 T C 0.110712 9.6150e-05
11:55949862 T C 0.027467 -5.9873e-06
11:55962241 G A 0.304984 -4.1021e-06
11:55971393 G A 0.027794 3.2311e-06
11:55973965 T C 0.432236 -1.1721e-05
11:55978956 A G 1.327410 3.2587e-06
11:56000066 A G 0.112245 9.7005e-05
11:56000079 T C 0.056944 -1.1193e-05
11:56000288 A G 0.164715 7.3586e-06
11:56000403 G C 1.759469 -1.3845e-05
11:56000471 A G 0.415662 7.4378e-07
11:56003051 C T 0.180721 1.6392e-05
11:56015479 G A 0.912825 4.3906e-09
11:56021284 A G 0.251821 -4.0635e-06
11:56021414 T C 0.163219 7.3848e-06
11:56053897 T C 0.086886 1.0860e-05
11:56057898 A G 0.161468 8.1799e-06
11:56058197 A G 0.732890 -1.2334e-05
11:56058535 T C 0.283991 -1.2927e-05
11:56064471 T C 0.023700 3.3118e-06
11:56067186 A G 0.024666 1.6606e-05
11:56069733 A G 0.076462 -9.7109e-06
11:56072741 T C 0.057729 -9.5568e-06
11:56075553 A G 0.179381 2.0456e-05
11:56077823 A C 0.429034 -1.6578e-05
11:56086560 T C 0.030119 -3.4853e-05
11:56118237 T C 0.067949 -1.6161e-06
11:56120903 A G 0.094229 4.7289e-05
11:56128081 G A 0.673522 4.1731e-06
11:56143424 G A 0.182115 2.1974e-05
11:56143592 T C 0.337155 -2.5697e-05
11:56143715 G A 0.078390 -2.8506e-06
11:56143977 G A 0.694795 8.0761e-06
11:56175333 G T 0.033876 7.1024e-06
11:56184888 A G 0.730941 -1.7580e-05
11:56185023 T C 0.021150 -6.9690e-06
11:56185224 G A 0.288094 2.4131e-05
11:56185345 G A 1.460095 -1.3667e-05
11:56185401 T C 0.161828 7.7234e-06
11:56185689 G A 0.533000 3.0666e-06
11:56202354 T C 0.043246 -6.2077e-06
11:56213774 C T 0.100801 -1.4114e-05
11:56220364 T C 0.038200 -2.5746e-05
11:56224776 C T 0.242989 2.6549e-05
11:56230328 T G 0.161604 4.8455e-06
11:56230678 A G 0.161903 5.6028e-06
11:56237966 C T 0.161648 4.9470e-06
11:56248466 A G 0.049355 1.8489e-05
11:56251234 A G 1.112663 1.8011e-05
11:56253681 T C 1.654666 1.0575e-05
11:56267823 G A 0.244780 -2.6970e-06
11:56274176 C G 0.116226 1.4135e-06
11:56277254 A G 0.088130 -5.6742e-06
11:56280634 G A 0.627175 2.9503e-06
11:56292065 A G 0.106465 6.6509e-05
11:56294275 C T 1.563623 -5.5587e-06
11:56294431 T G 0.243200 -2.1380e-06
11:56307288 G A 0.023197 -6.7137e-06
11:56310356 T A 0.164664 8.2395e-06
11:56310730 C A 0.032468 -1.6227e-05
11:56311727 C A 0.046754 -1.9847e-05
11:56313635 C T 0.027549 7.1879e-06
11:56327716 T G 0.101233 -1.1054e-05
11:56331761 G T 0.042746 -1.8966e-05
11:56334457 A G 0.343328 -1.3940e-05
11:56335718 A G 0.034906 9.3090e-06
11:56344260 G A 0.433335 -1.2467e-05
11:56344993 A C 1.331411 -2.1412e-05
11:56345712 T C 0.045748 -5.6245e-06
11:56373068 C A 1.492294 -1.1471e-05
11:56379416 G T 0.304845 1.8052e-06
11:56380134 G C 0.592477 -8.5287e-06
11:56380971 A G 0.034746 8.3986e-06
11:56387722 C T 0.052004 -5.5197e-06
11:56387773 C T 0.243081 -1.1053e-06
11:56387896 C T 0.030228 -4.8681e-06
11:56389011 G T 0.038211 -1.0865e-05
11:56395393 A G 0.057209 -1.5756e-05
11:56395892 T G 0.436507 3.7752e-06
11:56396516 G A 0.061516 6.0025e-07
11:56397351 A G 0.164075 5.1132e-06
11:56403629 T G 0.044174 4.5581e-05
11:56405299 T C 0.021592 4.0949e-06
11:56409603 T C 0.264544 1.5941e-05
11:56413288 T C 0.115712 -3.3789e-06
11:56414187 A G 0.022466 2.2766e-06
11:56431834 G A 0.112742 -1.4737e-06
11:56460503 G A 0.042923 -2.3195e-05
11:56461474 T C 0.177403 -2.1005e-05
11:56466099 T C 0.785458 1.9883e-05
11:56467057 A G 0.097691 2.8942e-05
11:56467945 T G 1.029211 4.4383e-07
11:56468155 G T 0.620457 1.2299e-05
11:56468368 T C 1.828785 1.7558e-05
11:56468638 T G 0.264540 1.7332e-05
11:56483315 T C 0.397864 -1.3831e-05
11:56486133 C G 1.312263 3.9371e-06
11:56490163 T G 0.031285 -1.4294e-05
11:56496923 T C 0.487086 -7.2908e-06
11:56497662 G A 0.523107 -2.6137e-05
11:56498186 A G 0.097470 -3.8910e-06
11:56508525 G A 1.126592 -3.0209e-06
11:56508604 C T 0.206277 -1.8184e-05
11:56509971 C A 0.025941 -5.3522e-06
11:56510623 G A 0.639129 6.7181e-06
11:56510694 C T 0.439842 1.9202e-05
11:56511160 G A 0.184383 2.0155e-05
11:56516325 C T 0.151850 2.6588e-05
11:56531188 G A 0.173051 1.5414e-05
11:56532532 C T 0.036038 -1.5358e-05
11:56534864 A G 0.511378 -2.2881e-05
11:56537780 G A 0.043644 -9.0616e-06
11:56542158 A G 0.036001 -3.4645e-06
11:56542818 A G 0.192981 -1.7576e-05
11:56542928 A G 0.976745 6.9624e-06
11:56549480 G A 0.199910 -2.1552e-05
11:56553371 G A 0.091129 3.1014e-05
11:56558726 C T 0.105972 6.5809e-05
11:56563462 C T 1.220339 -1.3359e-05
11:56568436 A G 0.344983 -8.8119e-06
11:56570067 G A 0.431883 3.5049e-05
11:56572616 A G 0.072970 -2.7315e-05
11:56573169 T G 0.177379 -1.5732e-05
11:56575092 T C 0.169240 3.3281e-05
11:56589980 T C 0.039193 4.2780e-06
11:56591968 T G 0.021626 7.8055e-06
11:56608050 A G 0.027233 -3.3913e-06
11:56620793 T C 0.086043 3.6837e-05
11:56621491 T C 0.488602 -2.5356e-05
11:56626017 G T 0.203775 3.7430e-05
11:56628086 A G 0.069183 1.3883e-06
11:56629376 A C 0.851921 -4.3304e-05
11:56649127 G A 0.434491 -1.1663e-05
11:56650273 C A 0.579337 2.0684e-05
11:56654028 C T 0.238178 1.4647e-05
11:56654147 A G 0.049158 1.6121e-05
11:56662386 A G 0.027868 2.2359e-05
11:56662461 A G 0.144387 1.4362e-05
11:56665190 G A 1.656907 1.8967e-04
11:56667744 A G 0.055291 1.7257e-05
11:56669830 G A 0.491519 -9.3126e-06
11:56675823 G T 0.147335 4.6946e-06
11:56682612 T C 0.162981 3.0966e-05
11:56684347 C T 0.040529 -1.1693e-06
11:56696576 A G 0.037078 3.0417e-06
11:56697872 A G 0.047700 -1.4651e-05
11:56718186 T G 1.361058 5.9125e-05
11:56719130 A G 0.123526 1.2037e-05
11:56722835 A G 0.394787 2.2332e-05
11:56735739 A C 0.284807 3.6142e-06
11:56736558 C T 0.360558 -1.4453e-06
11:56738678 A G 0.454464 3.9066e-05
11:56756399 T G 0.146264 -8.6462e-06
11:56763485 C T 1.222355 3.5364e-05
11:56764852 G A 0.062448 8.2956e-06
11:56766988 T C 0.030119 -1.3153e-05
11:56794122 T C 0.043851 -1.8124e-06
11:56797693 A G 0.039972 1.1824e-05
11:56808134 A G 0.036976 5.8903e-05
11:56840256 C G 0.130111 1.6160e-05
11:56842679 A C 0.163892 2.9631e-05
11:56857310 T C 0.145519 -1.0570e-05
11:56858483 C T 0.246681 -2.2190e-05
11:56868591 A G 0.075646 -2.3150e-06
11:56869386 T C 0.900725 -1.3942e-05
11:56870302 T C 1.551635 -2.7367e-05
11:56877463 G T 0.025060 5.4150e-06
11:56878714 G A 0.032597 7.5810e-07
11:56897021 C T 0.162396 -5.7741e-06
11:56904527 C T 0.067860 -1.0224e-05
11:56910484 A C 1.535278 -1.1501e-05
11:56920315 A C 0.328855 -1.5444e-05
11:56927740 C T 0.034746 5.4066e-05
11:56929009 A G 0.831110 6.3931e-06
11:56943590 T C 0.046969 1.0892e-06
11:56949691 A G 0.243386 -2.3844e-06
11:56954985 A G 0.044368 -7.2960e-06
11:56963382 C A 0.749678 5.0259e-06
11:56965974 G A 0.221298 -1.4713e-05
11:56968514 A G 0.241190 8.7366e-07
11:56969213 T C 0.112575 4.8854e-06
11:56984331 G T 0.089932 2.4967e-05
11:56986484 A G 0.749623 -2.0214e-05
11:56989384 C T 0.546477 3.2559e-06
11:56995534 A G 0.093556 1.4472e-06
11:56996204 A G 0.030180 -5.0387e-06
11:56997832 C T 0.553447 -2.7035e-06
11:56998972 A G 0.046248 -1.5917e-06
11:57004344 T G 1.094066 1.6232e-05
11:57005067 C T 1.144890 1.7964e-05
11:57005587 C T 1.434681 4.5112e-07
11:57017684 G A 0.648526 -5.4876e-07
11:57023547 A G 0.093584 -2.4848e-05
11:57036943 T C 0.035338 -7.3017e-06
11:57037452 T C 0.528200 -9.0493e-06
11:57038250 A G 0.030286 1.1413e-05
11:57039496 C G 0.028783 -1.0400e-05
11:57041378 G A 0.197910 -2.4669e-05
11:57045815 C A 1.120082 2.3205e-05
11:57052950 C T 0.067398 5.4184e-06
11:57053391 T C 0.064053 -1.4199e-06
11:57059817 T C 0.058977 -7.3724e-06
11:57076524 T C 0.037541 -1.1257e-05
11:57076820 G T 0.154702 -7.8872e-06
11:57076895 C T 0.089766 -2.3536e-07
11:57078274 T C 0.656842 2.5021e-06
11:57080352 A G 0.090887 8.7789e-07
11:57081197 C G 1.064988 8.9395e-06
11:57087983 G C 0.029514 2.2382e-05
11:57089261 A G 0.087987 1.1304e-06
11:57101783 A G 0.025998 -1.1976e-05
11:57102096 G A 0.323823 -2.8542e-05
11:57103350 G A 0.088851 1.1251e-06
11:57111051 C T 0.217432 1.2263e-05
11:57111693 G T 1.205863 -6.6183e-06
11:57113211 C G 0.082894 -1.5074e-06
11:57114109 A G 0.082945 -1.5770e-06
11:57115193 A G 0.083275 3.4631e-05
11:57119123 G A 0.026699 7.3068e-06
11:57120621 C T 1.086376 -1.6951e-05
11:57122654 G A 0.050681 -3.1190e-06
11:57126708 G A 1.702393 3.2597e-05
11:57137371 A G 0.730098 1.1507e-05
11:57143463 G T 1.762754 2.8972e-05
11:57144905 T C 0.970044 -1.0760e-05
11:57146092 C A 0.048886 -2.0932e-05
11:57146225 G A 0.156205 -1.1146e-05
11:57146886 G A 0.038146 5.2254e-05
11:57156438 G A 0.941795 -2.0003e-05
11:57159189 C T 1.209953 2.3725e-05
11:57160186 C T 0.245243 -2.9999e-05
11:57167447 A G 1.454243 1.4469e-06
11:57170608 A G 0.047492 -1.5211e-06
11:57177593 G A 0.087841 2.2636e-05
11:57181663 T G 1.143979 -5.1165e-06
11:57182075 T C 0.025726 -2.1301e-06
11:57183724 A G 0.063444 -3.7473e-06
11:57184224 A G 0.371788 -4.4099e-06
11:57193795 G C 0.333679 2.1566e-06
11:57197890 G A 0.437887 -1.0961e-07
11:57203009 T C 1.203388 6.5959e-06
11:57209565 T C 0.066399 -1.8170e-05
11:57212017 C T 0.171392 -9.2487e-06
11:57212414 T C 0.525096 9.5329e-06
11:57214637 G A 0.029956 -6.0514e-06
11:57216746 C T 1.180650 -2.0324e-05
11:57230029 C T 0.032475 3.6030e-06
11:57234216 C T 0.075847 2.9829e-06
11:57238894 A G 0.022922 1.3313e-06
11:57240289 G A 0.106217 -3.7258e-05
11:57248003 T C 1.515399 -2.2788e-05
11:57249121 A G 0.849112 2.4568e-05
11:57252862 T C 0.152077 -3.4653e-05
11:57254924 C A 0.218139 -2.9448e-06
11:57262993 A G 0.622484 3.0115e-05
11:57268252 T C 0.080535 3.6846e-05
11:57270509 G T 1.489816 -2.7916e-05
11:57274044 A G 0.171820 -4.5000e-05
11:57286291 T C 0.043494 4.7084e-06
11:57290272 T C 0.075653 -5.6520e-06
11:57292670 C T 0.029004 2.6053e-05
11:57298287 G A 0.028596 1.8478e-05
11:57317971 T C 0.188673 5.7253e-06
11:57319339 C T 1.044660 3.1151e-05
11:57321811 G T 0.856157 2.4597e-05
11:57324141 C T 0.100982 -6.3918e-05
11:57327567 T C 1.533293 -3.0825e-05
11:57329466 C T 0.195184 -2.1878e-05
11:57333893 G A 0.232004 -8.0057e-05
11:57338539 A G 0.081358 -8.9545e-06
11:57341435 A G 0.488048 -1.2902e-04
11:57346874 G A 1.542659 -2.5378e-05
11:57350931 A C 0.172905 -6.2499e-06
11:57362617 G C 1.205193 1.3215e-05
11:57363543 A G 0.177899 1.1539e-05
11:57365723 C T 0.099744 1.7473e-05
11:57367222 T C 0.600562 -1.1589e-06
11:57378325 T C 0.870909 -5.0674e-06
11:57379170 G A 1.410658 -6.0377e-07
11:57381989 A G 0.545100 4.8288e-06
11:57398135 A C 0.030201 1.4215e-05
11:57402964 G T 1.076642 1.0207e-05
11:57413943 G C 0.543921 -1.0665e-06
11:57415047 T C 0.070342 3.1260e-05
11:57420780 C T 1.159724 -1.5843e-06
11:57422341 A G 0.038034 -7.4824e-06
11:57425228 A G 0.081654 4.1849e-06
11:57442756 T C 0.032982 -1.4929e-05
11:57442980 A G 0.111140 -1.3746e-05
11:57447188 C G 0.025278 -1.3209e-05
11:57448325 T C 1.098364 -3.3922e-06
11:57449483 G A 0.240038 2.3425e-06
11:57459367 G A 0.065035 2.1352e-05
11:57467166 A G 0.066382 -9.6867e-06
11:57472737 G C 0.031418 -3.0305e-05
11:57477889 T C 0.657458 1.3948e-05
11:57479848 C A 0.439356 -1.8764e-05
11:57480878 A G 0.052639 -2.5463e-06
11:57498306 G A 0.103304 2.8981e-05
11:57511501 T C 0.042464 -5.1698e-06
11:57535606 T C 0.102930 2.6077e-05
11:57540458 A C 0.658002 1.1214e-05
11:57543661 G A 0.115526 2.1183e-05
11:57558389 T C 0.152961 -6.8221e-05
11:57564596 T G 0.085438 -5.2038e-06
11:57566850 G A 0.469029 -2.3038e-05
11:57569954 A C 0.027518 -6.7501e-06
11:57656257 G T 0.076863 -1.4680e-06
11:57666341 A G 0.060462 3.4130e-05
11:57668479 G T 0.634121 1.2949e-05
11:57669982 A G 0.101981 4.7295e-06
11:57683722 A G 1.051864 1.0658e-05
11:57705868 C T 0.482425 -5.8141e-06
11:57705936 C T 0.886636 -4.5683e-06
11:57713450 A C 0.033808 -4.7269e-06
11:57739207 G A 1.561637 7.2610e-05
11:57744491 C T 0.061064 -9.5623e-06
11:57747135 G A 0.057076 -4.1333e-06
11:57784185 A G 0.362013 8.8278e-05
11:57786063 T C 0.045962 -3.6112e-06
11:57793074 T C 0.063611 -6.5913e-06
11:57798942 G A 0.590770 -3.1549e-05
11:57799371 C G 1.046255 -1.4212e-05
11:57805989 C T 0.063084 -1.1079e-05
11:57807965 G T 0.079049 -6.1996e-06
11:57829950 G A 0.062795 -1.1246e-05
11:57832780 T C 0.046918 3.7266e-07
11:57838569 G A 0.523454 -2.4051e-05
11:57846311 T C 1.935495 1.5693e-05
11:57847243 T C 0.125603 1.7508e-05
11:57853061 T C 0.328181 5.4505e-05
11:57876682 T C 0.329490 6.3508e-05
11:57880067 G A 0.037041 -4.2783e-06
11:57886280 T C 0.027542 2.1842e-05
11:57893374 C T 0.089337 -3.5366e-06
11:57914343 C T 0.081055 1.9849e-05
11:57914415 T C 0.048556 -3.2598e-06
11:57917265 T C 0.033339 1.3828e-05
11:57919456 G A 0.115047 -1.3453e-05
11:57920690 A G 0.033706 1.9087e-05
11:57925977 T C 1.177182 -1.3423e-04
11:57936740 C A 0.827551 -2.8291e-05
11:57943684 G A 0.031703 -3.6750e-06
11:57947163 A G 0.056665 1.9681e-05
11:57947264 G C 0.589135 -9.9057e-06
11:57948796 T C 0.196449 1.9043e-05
11:57949021 C T 0.027950 2.5186e-06
11:57958497 C T 0.580391 -8.9826e-05
11:57958972 A C 0.633577 1.6422e-06
11:57968686 T G 0.392285 -2.6577e-05
11:57970981 T C 0.196466 1.5055e-05
11:57971478 G A 0.197074 1.2464e-05
11:57977441 G T 0.092074 3.3822e-05
11:57982229 G A 1.424471 -5.5403e-05
11:57982896 T G 0.845988 9.2008e-06
11:57983162 G A 0.578725 -8.9577e-05
11:57983194 G A 0.648972 7.4884e-07
11:57990457 T C 0.245651 9.2389e-06
11:57995777 A G 0.273281 6.9799e-06
11:57996084 A G 0.892518 -2.5432e-05
11:57996312 G C 1.974335 3.4110e-06
11:58001956 T C 0.803538 1.8937e-05
11:58004044 G A 0.065885 -3.9232e-06
11:58004262 G A 0.034573 2.1744e-05
11:58018594 C T 1.105116 2.4732e-05
11:58034651 T C 0.025713 -1.9225e-06
11:58043375 G A 0.804306 1.9324e-05
11:58044495 A C 0.078971 1.4792e-05
11:58060082 G A 1.245137 7.6148e-05
11:58080923 C T 0.048522 -1.1412e-05
11:58082609 T C 0.098877 -8.5483e-07
11:58084419 C A 0.026019 -4.0093e-06
11:58086130 C T 0.863273 3.9899e-05
11:58087678 A G 0.049192 1.4218e-05
11:58102065 G A 1.665301 3.1930e-05
11:58107583 C A 0.073110 -7.6342e-06
11:58125774 G A 0.026366 -3.3169e-06
11:58126305 T A 1.238875 7.0185e-05
11:58143321 T C 0.065379 -7.0131e-06
11:58144088 G A 0.100917 -2.1474e-06
11:58144090 A G 0.025679 -2.9181e-06
11:58155512 A G 0.142490 4.7289e-06
11:58170738 G A 0.748600 -8.1978e-05
11:58190136 G A 0.821278 -1.3922e-05
11:58194192 G A 0.371560 1.8576e-05
11:58206714 T C 0.042977 -9.6767e-07
11:58207203 T C 0.425770 -3.8104e-05
11:58208069 A G 0.091098 1.2127e-05
11:58215655 A G 0.030847 -1.2331e-05
11:58233395 A G 0.425066 -4.3443e-05
11:58242038 A G 0.281723 5.7703e-06
11:58250523 G A 0.025070 1.4115e-05
11:58252058 C T 0.177491 -3.0245e-05
11:58263144 G T 0.027239 1.0960e-05
11:58278349 T C 0.797500 -1.0825e-05
11:58284951 A G 1.974352 -1.7073e-06
11:58315733 C T 0.032380 9.0169e-06
11:58317599 C T 0.025308 -5.8068e-07
11:58328579 T C 0.185171 -3.5901e-05
11:58336620 A G 0.142901 -1.3844e-05
11:58339285 C T 0.032557 1.0102e-05
11:58351919 C T 0.042807 -1.3806e-06
11:58353365 G A 0.138917 3.4277e-05
11:58355721 T C 0.058259 4.3689e-05
11:58361597 A T 0.031394 1.0778e-05
11:58366561 G A 0.484488 -3.1822e-05
11:58370485 C G 0.041362 6.9000e-08
11:58374892 G C 0.120146 1.8180e-06
11:58378133 C T 0.123359 6.9836e-06
11:58379197 A G 0.022745 -7.2788e-06
11:58386319 C T 0.045554 -6.8635e-06
11:58392322 A C 0.051385 1.8900e-05
11:58392951 C T 0.837648 -1.5182e-05
11:58395023 C T 0.286887 1.4549e-05
11:58396066 C T 0.031027 1.0585e-05
11:58414698 A G 0.081541 3.5235e-05
11:58419783 T C 0.256194 1.5817e-05
11:58427583 A G 0.510504 -1.0733e-05
11:58439593 C T 0.236315 7.4740e-07
11:58439768 T C 0.130812 2.5786e-06
11:58441903 A C 0.118168 -7.0990e-07
11:58442866 G A 0.038622 -4.9276e-06
11:58443322 A G 0.090218 6.4811e-06
11:58452810 G A 1.468564 -1.9401e-05
11:58453200 T G 0.050195 -7.2196e-06
11:58453529 C T 1.379373 -2.7649e-05
11:58455331 G A 0.110192 2.2835e-05
11:58462870 A G 0.045391 -1.8989e-05
11:58468173 G A 0.584810 -5.1067e-06
11:58470506 G A 0.256234 -3.0617e-05
11:58471863 C T 1.967756 -9.6414e-06
11:58472799 A C 0.044925 1.4811e-06
11:58478039 C T 1.668395 -1.6887e-05
11:58478084 C T 1.963177 -6.6213e-06
11:58480367 T C 0.026804 3.2450e-06
11:58491921 T A 0.293830 1.5941e-05
11:58492105 T C 0.058001 2.6931e-05
11:58492875 A G 0.076275 4.6869e-06
11:58505693 G A 0.632180 4.2133e-06
11:58507065 C A 0.132202 9.6028e-06
11:58511842 A T 0.059354 4.3069e-06
11:58528909 C T 1.604781 -1.3001e-05
11:58534380 G A 0.206515 -1.4290e-05
11:58542727 T C 0.391014 -3.4603e-05
11:58546907 G A 0.999915 -1.8361e-05
11:58553068 A T 0.206220 6.2039e-06
11:58555627 C A 0.072141 1.0477e-05
11:58599639 G C 0.048464 1.6923e-05
11:58602309 T C 0.395495 1.3825e-05
11:58604806 A T 0.073463 9.7299e-07
11:58625585 A G 1.646163 -2.7011e-05
11:58626688 C A 1.960307 -1.4888e-05
11:58637783 T C 0.043096 -1.6331e-05
11:58648337 T C 0.043650 6.7542e-06
11:58661672 G A 0.073225 -1.6680e-05
11:58663660 A G 0.611315 -2.1939e-05
11:58664473 A G 0.038455 2.1101e-05
11:58689366 T C 0.881016 5.1047e-06
11:58692047 C T 0.132617 -1.3683e-05
11:58694732 G A 0.094807 -3.6333e-05
11:58697759 T C 0.080552 -3.7681e-06
11:58702105 C A 0.238470 1.2996e-05
11:58712952 T G 0.780949 -1.7098e-05
11:58723738 A G 0.142915 3.8282e-06
11:58724007 A G 0.145594 -2.2131e-05
11:58763854 C T 0.379597 -9.2943e-06
11:58766752 G C 0.122489 7.4924e-06
11:58776177 T C 1.221859 -1.9421e-05
11:58792016 C T 0.048233 -6.1163e-06
11:58792723 C G 0.220207 7.1346e-07
11:58797390 A G 0.024370 1.9621e-05
11:58801572 C T 0.107387 3.5348e-06
11:58811241 C A 1.191957 -2.2803e-05
11:58818757 C A 1.967569 4.3311e-07
11:58825460 A G 0.076605 3.7756e-06
11:58830793 T C 0.033464 2.9278e-06
11:58843745 T C 1.229940 1.1908e-06
11:58843814 A G 0.097425 1.7696e-06
11:58872960 A C 1.262952 3.0126e-06
11:58877531 T C 0.414721 -2.8157e-05
11:58879633 A C 0.116913 -5.8096e-06
11:58886493 C T 0.039064 -1.6617e-05
11:58888422 T C 0.023241 1.4687e-05
11:58902642 G C 0.049117 2.5449e-05
11:58913162 T C 0.174394 -1.8731e-05
11:58920492 G C 0.089718 5.0131e-05
11:58928008 T C 0.391388 -2.2008e-05
11:58930116 G A 0.076054 4.6711e-05
11:58930836 A C 0.888591 2.7115e-06
11:58932532 G A 0.070155 -2.3270e-05
11:58938150 G T 0.571554 3.2251e-05
11:58938562 A G 0.451619 -2.1151e-05
11:58941450 A C 0.980815 3.2300e-05
11:58944104 A G 0.575434 -4.7260e-06
11:58944271 C T 0.082215 4.1436e-05
11:58959120 G T 0.191726 1.7912e-06
11:58961875 A G 0.033424 -5.4927e-06
11:58966886 A G 0.215324 1.9665e-07
11:58970903 T C 0.066514 1.3917e-05
11:58971777 T C 0.442212 2.7341e-07
11:58976711 G A 1.240031 8.6320e-07
11:58978684 A G 0.214828 1.3230e-06
11:58978940 T C 0.582760 6.9616e-06
11:58979393 A G 0.021895 -7.2619e-06
11:58986977 A G 0.022143 1.0505e-05
11:58995633 A G 0.077598 -4.1425e-05
11:58997505 T C 1.210282 6.0748e-06
11:59007307 A G 0.170001 -1.5353e-05
11:59010486 T C 0.036317 2.6959e-07
11:59018286 T C 0.101036 8.0212e-06
11:59020419 A C 0.237036 -4.0325e-08
11:59026901 T C 0.589148 4.4557e-06
11:59031974 A C 0.541456 -5.7578e-06
11:59037867 G A 0.238593 4.3270e-06
11:59039138 T C 0.090207 8.8735e-06
11:59050504 A G 0.029572 2.1254e-05
11:59050845 A G 1.899324 -1.7176e-05
11:59057637 A G 0.057352 -3.3100e-05
11:59060370 A G 0.051963 1.4454e-05
11:59068796 G A 1.478953 -1.1590e-05
11:59070310 C T 0.043246 6.1586e-06
11:59093877 C T 0.082602 1.9529e-05
11:59093898 T C 0.052299 6.0739e-06
11:59097294 T C 0.097541 1.2505e-05
11:59100295 A G 0.089908 8.0374e-06
11:59101144 C G 0.068221 -1.2389e-05
11:59105950 T C 0.082820 -1.0057e-05
11:59132798 C G 1.367402 1.3719e-05
11:59133240 A G 0.032733 -2.7501e-05
11:59134722 A C 1.367976 1.3836e-05
11:59142038 A C 0.052949 1.8307e-05
11:59145512 G T 0.246589 -1.3504e-06
11:59146382 T C 0.540351 -1.6465e-05
11:59155589 T C 0.081630 1.6942e-06
11:59162303 A G 0.068547 8.4402e-06
11:59166233 G A 0.029456 2.9693e-06
11:59166773 G T 0.277548 3.6989e-05
11:59184282 T G 0.049688 -1.7074e-06
11:59189406 A G 0.074976 -5.7597e-06
11:59190120 G A 0.060711 1.5817e-05
11:59211727 T C 0.098982 2.5552e-05
11:59223326 C T 0.569215 -4.3783e-05
11:59224144 G T 1.339414 3.4217e-06
11:59224608 G A 0.547365 -1.2418e-05
11:59224765 C A 0.105310 -1.1722e-05
11:59224885 C G 0.607776 -2.7787e-06
11:59225221 C T 0.641601 -5.1817e-06
11:59225382 T G 0.020348 9.3477e-06
11:59230872 T G 0.031639 -6.4424e-06
11:59239758 A C 1.978955 -7.5390e-06
11:59241429 T C 1.885967 -1.6388e-05
11:59256054 T C 0.208511 -2.0050e-05
11:59259831 C T 0.684517 5.1853e-06
11:59260671 T C 0.038925 -1.1552e-05
11:59262396 G A 0.080154 5.2987e-06
11:59262971 C A 0.052483 -5.0592e-06
11:59265036 C T 0.822740 -3.8926e-06
11:59267521 G A 0.576409 2.4103e-05
11:59271637 C T 0.588217 2.1242e-05
11:59276813 G A 0.113513 2.8543e-05
11:59279194 G A 0.115223 1.6888e-05
11:59282861 G A 0.118467 2.8176e-05
11:59304723 A G 0.093182 -3.0002e-05
11:59308552 A G 0.054792 8.7408e-07
11:59324664 A G 1.873914 1.4841e-05
11:59326455 C A 0.082741 -1.5647e-05
11:59331846 T C 0.025492 -4.2885e-06
11:59340013 T C 0.159207 -3.8352e-05
11:59342329 A G 0.029806 6.5739e-06
11:59359841 C T 0.698150 -5.9809e-06
11:59364284 A G 0.035005 -2.6080e-05
11:59366871 G A 0.046608 -5.0208e-07
11:59367448 T C 1.705620 -2.3284e-05
11:59377543 T C 0.301105 -4.5258e-06
11:59390120 A G 0.022354 8.4516e-06
11:59404387 A G 0.113908 1.1279e-05
11:59406860 T C 0.101763 -2.4050e-06
11:59426695 G A 0.033743 8.4209e-06
11:59430518 C T 0.092135 -1.0259e-05
11:59480952 A G 0.204819 -1.8493e-06
11:59480969 G A 0.121805 -1.5735e-05
11:59481119 T G 0.090768 -2.8153e-05
11:59483693 C A 0.833252 1.2288e-05
11:59503589 C T 0.111671 -1.1663e-05
11:59511125 A G 0.352684 -1.1452e-06
11:59517318 C T 0.054540 -9.9291e-06
11:59530024 C T 0.108927 -3.8535e-05
11:59530213 A G 0.085458 -5.4630e-06
11:59531576 T G 0.090088 1.3459e-05
11:59531727 C T 0.114724 1.0647e-05
11:59531848 C T 0.272030 1.6255e-05
11:59532072 C T 1.703933 8.1013e-06
11:59538920 G A 0.126541 -2.0902e-05
11:59544205 C T 0.021592 1.6504e-05
11:59544305 T C 0.124947 3.3237e-06
11:59563515 G A 0.048764 -6.4809e-06
11:59570728 T C 0.098969 1.1028e-05
11:59573980 T C 0.060003 2.7574e-06
11:59577096 C T 0.025611 2.5560e-05
11:59578502 A G 0.034087 -2.1566e-05
11:59595071 A T 0.121516 -1.6023e-05
11:59598262 T C 0.122074 9.8948e-06
11:59603894 G A 1.648965 -5.2891e-06
11:59612859 C T 0.105313 -2.6964e-05
11:59616831 A G 0.023047 -5.0696e-06
11:59623378 A C 0.214519 -1.2841e-05
11:59628811 A C 0.038850 1.6778e-05
11:59629305 T C 0.541721 1.2016e-05
11:59630836 T G 0.094977 4.7733e-06
11:59631535 T C 0.077105 3.4469e-05
11:59631903 A G 0.034117 -1.0926e-05
11:59633493 A G 1.445268 8.9791e-06
11:59645679 C A 0.107703 -1.0626e-05
11:59659006 T G 0.682722 -7.0633e-06
11:59662447 T C 0.022748 -3.3764e-05
11:59663063 C T 0.104953 -5.8168e-06
11:59688635 A C 0.120714 9.2370e-05
11:59695499 T C 0.386036 1.3875e-05
11:59701357 C T 0.161536 1.0184e-05
11:59706559 C T 0.050273 -5.7225e-06
11:59707766 C A 0.186769 -2.0451e-05
11:59718977 G A 0.036096 2.4425e-06
11:59720416 A G 0.116322 -8.8302e-06
11:59740294 T C 1.054370 -8.1535e-06
11:59741363 T C 0.036562 -8.5818e-06
11:59747557 A G 1.559951 2.7369e-06
11:59747870 G A 0.064525 1.4658e-05
11:59748393 T G 0.052884 -1.2635e-06
11:59761599 C A 0.404980 -7.4395e-06
11:59768027 C T 0.191614 -1.2222e-07
11:59770663 A G 0.066630 2.2507e-05
11:59771334 A G 0.339193 -4.4111e-06
11:59779510 T G 0.064420 1.0374e-05
11:59790577 T C 0.025703 3.5488e-05
11:59795629 A G 0.597971 -9.6015e-06
11:59797170 T C 0.205118 5.8387e-08
11:59801939 A G 0.092870 -1.1687e-05
11:59802664 G A 0.107091 4.5413e-05
11:59807978 A G 0.093689 3.3560e-05
11:59814287 G A 0.517756 2.5644e-06
11:59815139 T C 0.395848 1.2826e-05
11:59815640 G A 0.769580 -2.1831e-05
11:59822636 T C 0.074789 4.8950e-06
11:59827800 A C 0.261664 1.1157e-05
11:59828070 G A 0.583563 -1.6292e-05
11:59831716 A C 0.566812 1.6492e-05
11:59835098 T C 0.055662 -5.6507e-07
11:59842289 A G 1.198478 -1.5172e-05
11:59844700 A G 0.130023 7.0970e-06
11:59846233 C A 0.064304 1.4119e-05
11:59846325 C T 0.037483 9.2063e-06
11:59852596 T C 0.455178 9.0379e-06
11:59855711 C T 0.044075 -3.6325e-06
11:59857581 A G 0.828112 3.5644e-05
11:59863104 G A 0.043154 -3.7747e-06
11:59868492 A T 0.020188 -3.8166e-07
11:59879830 G T 0.085931 -1.1741e-05
11:59881132 A G 0.081718 -3.1131e-06
11:59882712 C G 0.059837 5.8937e-06
11:59903345 A G 0.037752 7.0850e-06
11:59907101 C T 0.277106 3.7640e-06
11:59924631 G T 0.076142 -4.8357e-06
11:59935938 G A 0.064804 -3.7177e-06
11:59939307 G T 1.156732 -4.5879e-05
11:59949058 G A 0.057821 -1.3697e-06
11:59952316 G C 0.345385 1.8414e-05
11:59972441 A G 0.021113 1.1818e-05
11:59973356 G A 0.084543 -2.6838e-05
11:59974678 C T 0.238107 -4.0020e-06
11:60006701 C T 1.874295 5.2204e-06
11:60007573 C G 0.346235 1.4120e-05
11:60007822 G T 0.133168 -8.4840e-06
11:60019386 C T 0.173711 7.4712e-06
11:60023087 A C 1.178732 -2.5103e-05
11:60034429 T C 1.190893 -2.3801e-05
11:60036323 G A 0.020399 6.1698e-06
11:60042787 C T 0.235754 -1.0119e-05
11:60044427 C T 0.948146 6.6424e-06
11:60050125 G A 1.368225 8.3929e-06
11:60050816 G A 0.245562 -2.4771e-05
11:60057715 G A 0.441681 1.9834e-05
11:60059810 G A 0.309901 -2.8544e-05
11:60059937 G A 0.044728 -4.9954e-06
11:60064953 G C 0.022330 -8.6771e-06
11:60070176 G A 0.579265 -1.2665e-05
11:60071196 T C 0.029850 1.0897e-05
11:60074101 T A 0.046554 -1.5509e-05
11:60075733 G T 0.036759 -2.0056e-05
11:60083688 G A 0.070597 -9.2584e-06
11:60083873 T C 0.396219 2.4786e-05
11:60090771 G A 0.722727 -5.6338e-06
11:60101420 G A 0.035912 8.4914e-06
11:60102507 T G 0.675276 -1.2060e-05
11:60107026 A G 1.666967 4.2108e-06
11:60107105 G A 0.759191 4.3475e-05
11:60107290 G A 0.362278 6.1616e-05
11:60107470 A C 0.928753 5.7435e-06
11:60107660 C A 1.506397 7.8073e-06
11:60107747 T C 1.905669 -8.8773e-06
11:60108714 C T 0.485369 3.1420e-06
11:60109127 G T 0.036402 4.0635e-05
11:60109512 T G 0.043868 -9.1498e-06
11:60110956 T C 0.099897 -1.0828e-05
11:60111152 G A 0.650848 6.9599e-06
11:60120705 T C 0.242877 -7.7630e-07
11:60123964 A C 0.095647 -3.4959e-06
11:60128867 C T 0.061404 -1.8549e-05
11:60139274 G A 0.118079 -7.4770e-06
11:60140493 C T 0.088882 -4.9449e-08
11:60141450 G A 0.142194 3.9372e-05
11:60144180 A G 1.289777 -1.4262e-05
11:60156297 C T 1.255021 -5.3439e-06
11:60156484 A G 0.673104 -6.7169e-07
11:60159997 G A 0.029425 -5.8651e-07
11:60173360 G A 1.270187 -1.1638e-05
11:60177158 A G 0.123216 1.6088e-05
11:60182970 T A 1.385870 -1.3198e-06
11:60183189 T C 0.057382 5.4426e-06
11:60184191 A G 1.218245 -1.5909e-05
11:60184277 C A 0.030364 1.8862e-05
11:60191241 T C 0.559903 -3.1047e-06
11:60193191 T C 0.026593 7.9764e-06
11:60197299 A G 0.117440 -3.7555e-07
11:60197488 A G 0.093635 1.7150e-05
11:60201232 C T 0.607049 -2.2437e-05
11:60201814 C T 1.834789 -2.6116e-05
11:60209317 T C 0.057120 -1.0101e-07
11:60216445 C T 1.111701 6.5897e-08
11:60216749 T C 0.656145 3.9821e-06
11:60220027 A G 0.141048 -1.2919e-05
11:60223018 A G 1.226935 -2.3738e-06
11:60225565 A G 0.028745 1.0281e-05
11:60230722 T G 0.827646 1.2635e-05
11:60232766 C T 1.064610 -1.1690e-06
11:60237234 C T 0.650797 -2.1064e-05
11:60238405 T C 0.071954 1.4028e-05
11:60239772 A C 0.126283 -1.1615e-05
11:60252941 A C 0.172806 2.5250e-05
11:60260281 C T 0.022021 5.3953e-06
11:60261955 T G 0.608946 4.0090e-06
11:60265002 T C 0.870130 -1.2810e-05
11:60266347 G T 1.047543 2.4718e-06
11:60275457 C A 0.199199 2.6894e-05
11:60275495 T C 0.050793 -1.0658e-05
11:60279955 G C 0.039747 2.3631e-05
11:60280008 T C 0.050980 2.1695e-05
11:60285564 A G 0.039652 2.8479e-06
11:60290617 G A 0.046744 -1.4568e-05
11:60291413 T C 1.760972 -1.7234e-05
11:60297718 A G 0.072148 1.1257e-05
11:60311515 T C 0.692183 -5.1752e-05
11:60312126 A G 0.149079 -1.1301e-05
11:60326555 C A 1.775404 6.5579e-06
11:60355693 T G 0.024387 2.6196e-06
11:60366671 C T 0.217228 1.1857e-05
11:60383694 G C 0.044204 1.0064e-05
11:60400024 T C 0.415723 3.4459e-06
11:60401726 A G 0.045146 -4.6231e-06
11:60403457 T C 0.054095 -9.2867e-06
11:60415001 T C 0.141147 3.9463e-05
11:60416319 A G 0.068445 -1.7896e-06
11:60427892 C T 0.798622 -3.4327e-05
11:60446786 C A 0.122329 -2.2382e-05
11:60457550 G A 0.041597 -1.2131e-05
11:60484385 A G 0.027596 6.0733e-06
11:60487391 G A 0.211360 3.6232e-06
11:60495124 T C 0.456623 6.1820e-06
11:60499487 A G 1.957795 1.3515e-05
11:60507592 C T 0.218891 1.3779e-05
11:60508690 G A 0.055302 -4.7207e-06
11:60510525 T G 0.055682 1.0924e-06
11:60513358 C A 0.179864 6.1620e-06
11:60514367 C T 0.151941 -2.2448e-06
11:60515801 T C 0.047149 3.4202e-05
11:60516741 A C 0.032669 8.3162e-06
11:60517887 G A 0.438370 3.1156e-05
11:60519656 C T 0.065137 5.8860e-07
11:60520110 T G 0.020800 1.4320e-05
11:60521225 G T 1.462359 -1.2097e-05
11:60521424 C A 0.766024 -1.4490e-05
11:60521884 A C 0.061350 3.5869e-07
11:60522608 A G 0.539443 -2.1074e-06
11:60525462 C A 0.096773 8.2223e-06
11:60526252 G T 0.105405 -9.2877e-06
11:60528162 C T 0.770821 -1.0804e-05
11:60531264 G A 0.775289 -1.0938e-05
11:60531346 G T 0.960494 2.4834e-05
11:60531577 T C 0.047309 -1.3338e-05
11:60534901 C G 1.736810 2.4238e-05
11:60536854 A C 0.445414 4.7947e-06
11:60537069 C T 0.635400 -1.2609e-05
11:60539088 G A 0.026491 2.3837e-05
11:60540224 A G 0.416080 5.4266e-06
11:60542895 C T 0.030694 2.5176e-05
11:60542953 T C 0.935142 4.1187e-06
11:60547101 T C 0.202905 2.3020e-06
11:60547604 A C 0.285385 3.7622e-06
11:60550325 A G 0.440767 3.1272e-06
11:60558375 G A 0.805765 -3.7028e-06
11:60563235 C G 0.150422 2.3093e-06
11:60565921 T C 0.189727 1.3606e-05
11:60567230 T C 0.948720 -5.4487e-06
11:60570907 A G 0.025482 -2.8802e-06
11:60577165 A G 0.123706 -1.4604e-05
11:60578860 A C 0.360643 1.6766e-05
11:60592227 G A 1.587874 -4.0462e-06
11:60599219 G C 0.117848 -2.3999e-05
11:60602180 A G 0.058467 2.3491e-07
11:60603209 C A 1.776132 8.9192e-06
11:60608654 C T 0.803463 -4.4606e-06
11:60608839 C T 1.678200 -2.2395e-05
11:60609972 G A 0.434851 -2.2852e-05
11:60610056 C G 0.223277 -8.2149e-06
11:60623148 C T 0.237892 1.6096e-06
11:60638753 A C 0.057464 -1.0267e-05
11:60640227 C T 0.803463 -1.8962e-05
11:60645214 G A 0.592565 7.3824e-06
11:60656200 T G 0.027406 -1.0084e-05
11:60658301 T C 0.078733 -6.5028e-06
11:60664620 C T 0.033947 -1.1833e-06
11:60672483 A G 0.051133 6.9080e-06
11:60682942 C A 0.046197 3.4423e-06
11:60689534 T C 0.071182 2.9141e-06
11:60693219 A G 0.472603 2.3717e-05
11:60696399 A G 0.078801 -2.1934e-05
11:60697772 C T 0.041903 9.7112e-07
11:60699230 A G 0.021143 -2.6265e-05
11:60699533 T C 0.035209 -1.5006e-06
11:60703403 A G 0.042039 1.7179e-06
11:60703882 A G 0.138669 -1.3752e-05
11:60704213 T C 0.844502 -1.8521e-05
11:60709520 A C 0.027124 -1.0642e-05
11:60713077 A G 0.953174 -2.8988e-06
11:60715956 T G 0.076986 2.7851e-06
11:60716460 C T 0.030993 5.5757e-06
11:60718792 T C 0.162753 -1.5345e-06
11:60727698 G C 0.494661 -6.4125e-06
11:60728321 C T 1.079665 2.6504e-05
11:60729088 T C 0.220020 -4.2445e-05
11:60739083 A C 0.027029 -1.6901e-06
11:60744268 T C 0.079658 1.4387e-05
11:60751569 A C 0.472796 1.1464e-05
11:60753940 G A 0.105683 -2.0289e-06
11:60755517 G A 0.396249 -8.5155e-06
11:60757431 G C 0.077948 -4.6798e-06
11:60757633 T C 0.163174 -1.9427e-06
11:60760612 G C 0.453366 8.0498e-06
11:60760907 T C 0.131288 5.0775e-06
11:60765984 G A 0.443225 -1.2363e-06
11:60773125 C T 1.810997 -5.5884e-06
11:60776103 C T 0.265897 -1.8273e-05
11:60776306 T C 1.182183 -5.4201e-06
11:60777073 A G 0.376704 -3.6478e-06
11:60777914 T C 0.058232 -1.0934e-05
11:60778718 C T 0.043817 1.7858e-05
11:60779449 T C 0.067157 6.4995e-06
11:60783677 T C 0.038357 1.6284e-06
11:60784934 G A 1.311954 4.1044e-07
11:60785263 G A 0.117297 2.5916e-06
11:60785464 A G 0.485076 7.6878e-06
11:60786243 G T 0.059755 -4.3107e-06
11:60793184 A G 1.878042 -7.7956e-06
11:60793651 G C 0.786240 5.7522e-06
11:60805585 A G 0.023160 -1.7456e-05
11:60813114 T C 0.162593 -1.0615e-05
11:60813338 T C 0.048308 1.8265e-06
11:60819711 G C 0.144101 -1.3611e-05
11:60820889 T C 0.033073 9.7492e-06
11:60821338 A G 0.148450 1.5789e-05
11:60825070 T G 1.187731 3.4598e-06
11:60825154 C G 0.028562 -1.3218e-05
11:60829634 T G 0.495035 -2.5663e-05
11:60832282 C T 1.263442 3.7805e-05
11:60833774 C T 0.471671 -3.1105e-05
11:60834043 C T 0.230321 -1.5850e-05
11:60834226 T C 0.022242 9.5764e-06
11:60835322 G A 0.879160 3.3986e-05
11:60835769 A G 1.975283 -8.2340e-06
11:60836117 A G 0.311716 1.5794e-05
11:60836519 A G 0.182176 1.8599e-06
11:60838674 A G 0.073334 -1.4411e-05
11:60839365 T G 0.050100 7.4483e-06
11:60857197 G A 0.188976 3.5889e-05
11:60863703 A G 0.656557 -5.0631e-06
11:60874087 A G 0.062751 2.4135e-05
11:60875029 G T 0.480300 3.8663e-05
11:60875201 T C 0.050113 1.4099e-05
11:60882975 A G 0.023931 -7.9210e-06
11:60886913 T C 0.366321 3.9630e-05
11:60890408 A G 0.026995 -6.5030e-06
11:60891147 T C 0.221267 1.7251e-05
11:60892606 G A 1.819959 3.2674e-05
11:60893235 T C 0.974590 -7.5649e-06
11:60897496 T C 0.021171 -8.3662e-06
11:60899767 G A 1.291922 1.2180e-05
11:60899932 A G 0.032825 -1.2026e-05
11:60906279 T G 0.119262 8.4968e-06
11:60908247 G A 0.958451 -2.4563e-06
11:60912581 T A 0.143884 -7.3633e-06
11:60912840 T C 1.197003 3.3155e-06
11:60913503 T C 0.095834 1.5925e-05
11:60914411 T C 0.214797 1.3659e-05
11:60926956 G A 1.215437 -6.7529e-06
11:60932386 A G 0.045779 3.1659e-06
11:60942317 G C 1.194827 -2.3020e-05
11:60951746 A G 1.050457 -2.6722e-05
11:60957072 G C 1.054945 -1.9001e-05
11:60962459 T C 0.229366 9.8533e-06
11:60965461 C T 0.689902 1.8739e-05
11:61014695 A G 0.051698 -2.4178e-06
11:61044208 T C 0.050389 -1.3468e-06
11:61045821 T G 0.043474 -1.7165e-05
11:61058867 C T 0.272914 4.3412e-06
11:61063156 G T 0.020195 1.5906e-06
11:61083472 T C 0.069591 1.0787e-05
11:61089305 A G 0.035566 -1.0329e-05
11:61095296 C T 0.071393 5.3955e-06
11:61095568 C A 0.035042 1.1671e-05
11:61111346 G C 0.261361 -1.7209e-06
11:61113588 A G 0.037833 -3.3031e-05
11:61126858 T C 1.720167 5.1899e-06
11:61158540 A C 0.045466 1.0324e-05
11:61159571 T C 0.065634 3.0995e-06
11:61159661 C T 1.717757 3.3865e-06
11:61165741 C G 1.682249 6.0223e-07
11:61183329 C T 0.057511 -1.4270e-05
11:61183554 G C 0.138451 1.6597e-05
11:61198414 G A 0.241731 7.0872e-06
11:61215052 A G 1.679455 -4.8709e-07
11:61216878 G T 0.030000 -3.4074e-06
11:61249383 A C 1.599946 2.6508e-06
11:61257355 C G 0.113163 6.8801e-06
11:61257423 T C 0.112269 9.9755e-06
11:61263194 C T 0.061714 -1.9874e-05
11:61263673 G A 1.705535 2.4097e-05
11:61265537 T C 0.112660 1.5424e-05
11:61272565 C T 0.228165 7.7856e-06
11:61281373 T C 0.280693 -1.9713e-07
11:61281430 A G 1.433474 3.6291e-05
11:61289183 G A 0.059748 -9.3200e-06
11:61302244 T C 0.389004 -1.8170e-06
11:61307238 C T 0.129469 -1.3545e-05
11:61316307 C T 1.913631 1.7650e-05
11:61317387 A G 1.350049 1.1102e-05
11:61317467 C T 0.048213 -1.9063e-05
11:61323345 C T 0.230331 4.8573e-06
11:61326214 T C 0.411817 8.8518e-07
11:61327838 C T 0.041944 5.0984e-06
11:61335800 T C 0.028168 8.5370e-06
11:61337636 T C 0.046013 -1.2387e-05
11:61338245 A G 0.222158 6.0043e-06
11:61347033 C G 0.079661 -7.5188e-06
11:61355488 A G 0.039659 -6.1753e-06
11:61370853 G A 1.902452 2.1739e-05
11:61374393 A G 0.045972 -7.0836e-06
11:61376970 G A 1.596754 -7.5510e-06
11:61379646 T C 1.451425 -2.8350e-05
11:61382201 A G 0.038680 -4.7400e-06
11:61386052 G A 0.037350 1.0262e-05
11:61387660 T G 0.079399 -1.3939e-05
11:61388865 A G 0.227781 5.0098e-06
11:61390368 T C 0.370642 2.2986e-05
11:61395430 T C 0.123271 5.1986e-06
11:61399638 A G 0.629668 1.6848e-05
11:61407403 C A 0.264370 -2.4300e-06
11:61410500 A G 0.079080 -2.5320e-05
11:61411701 T C 0.196959 7.2136e-06
11:61417472 A G 0.937695 2.0734e-05
11:61420806 C T 0.186762 7.1244e-06
11:61440762 T C 0.080518 -4.5089e-06
11:61441116 A G 0.055475 8.6405e-06
11:61443155 A G 0.287819 2.7669e-06
11:61446983 A C 0.133001 2.8622e-05
11:61447355 T C 0.040026 -3.4684e-05
11:61454190 G A 1.027328 2.3616e-06
11:61467301 A G 0.065042 -1.5689e-05
11:61468165 A G 0.205676 -1.0150e-05
11:61473187 T C 0.091061 -4.1238e-05
11:61487690 A G 0.527890 -5.0125e-06
11:61490486 T C 0.669836 9.5314e-06
11:61501276 A G 0.426637 -2.5639e-05
11:61505583 A G 0.274104 -3.9731e-06
11:61511498 T C 0.116009 -2.8507e-05
11:61514758 T G 0.032016 -1.3352e-06
11:61518237 A G 0.429891 1.5335e-05
11:61524974 A G 0.958781 3.9010e-06
11:61527266 A G 1.490795 -1.1612e-05
11:61530837 G C 1.351810 4.7986e-08
11:61531443 G A 0.500236 6.1674e-07
11:61533908 C T 0.864371 9.2278e-06
11:61545842 T C 0.031860 -1.0965e-05
11:61547237 T C 0.679978 -3.1792e-05
11:61548559 G A 1.358906 -7.7658e-06
11:61548796 A G 0.048825 7.8499e-06
11:61548874 A G 0.594323 2.6788e-05
11:61551356 C T 0.702699 -2.8286e-05
11:61553201 A G 0.156504 9.7446e-06
11:61557422 A G 0.077241 8.5153e-06
11:61557803 C T 0.703433 -2.3378e-05
11:61560081 A G 0.634505 -2.1498e-05
11:61560261 T C 0.327264 1.5118e-05
11:61564299 T G 0.721065 -2.4205e-05
11:61570073 C T 0.027161 1.8279e-05
11:61571348 G C 0.629164 -4.2117e-05
11:61571382 A G 0.619842 -4.2450e-05
11:61571478 C T 0.690728 -2.9066e-05
11:61597212 T C 0.256799 -1.8390e-05
11:61597972 G A 0.695651 -3.0016e-05
11:61599347 A G 0.378608 -9.2391e-06
11:61599991 T C 0.032597 3.0006e-05
11:61602053 G T 0.027284 2.8433e-06
11:61602572 T C 0.025335 1.2235e-05
11:61605215 G A 0.246963 -2.9692e-05
11:61609750 T C 0.709472 -3.7997e-05
11:61611710 C T 0.075456 3.8903e-06
11:61615542 T C 0.094369 -2.0985e-05
11:61617676 A T 0.534320 -8.1022e-06
11:61623140 T C 0.750348 -3.4216e-05
11:61627811 C T 0.924731 -1.8452e-05
11:61627881 C T 0.600861 -1.5117e-05
11:61632310 G A 0.042086 -3.7049e-06
11:61638420 A G 0.179851 -3.7921e-06
11:61639705 T C 1.776227 1.4039e-05
11:61641396 T C 0.378608 -1.7525e-05
11:61652514 C A 1.887588 2.7041e-05
11:61655305 G A 1.489639 2.8630e-05
11:61656117 A G 1.284490 2.7318e-05
11:61661113 C T 1.940945 1.8549e-05
11:61669946 A G 0.044102 -2.4737e-06
11:61670037 T C 0.843064 7.5970e-06
11:61678576 G T 0.848484 1.0861e-05
11:61678754 G C 0.339153 -9.1997e-06
11:61679961 T C 0.110474 7.9006e-06
11:61685950 T C 0.133174 2.0663e-05
11:61685989 C T 0.986115 -7.9291e-06
11:61687130 G A 0.061122 -1.2168e-05
11:61690405 G T 0.035494 4.4732e-06
11:61692019 A C 1.203211 -9.6552e-06
11:61693684 T C 0.058715 -5.5002e-06
11:61699055 A G 0.809239 9.1136e-06
11:61702467 G C 0.048430 1.0371e-06
11:61705521 T C 0.131243 -1.9519e-05
11:61711475 G T 1.911877 1.4286e-06
11:61711621 T C 0.047689 -9.1070e-06
11:61712131 C T 1.799006 1.2434e-05
11:61719026 A G 0.088888 2.6158e-06
11:61719387 C T 0.620335 1.6326e-06
11:61721584 C T 1.831831 1.9440e-06
11:61722212 T G 0.145461 -4.1953e-06
11:61727438 T C 0.047798 -5.7773e-06
11:61727791 A G 1.814217 8.6578e-06
11:61730036 A G 0.648064 4.5026e-06
11:61730183 T C 0.439468 2.5346e-06
11:61730234 C T 0.682939 -1.1198e-05
11:61730553 C T 0.459432 3.0141e-06
11:61733349 C T 0.072947 -1.3274e-05
11:61736411 C A 0.111018 -2.4829e-05
11:61739142 C G 0.617496 5.1856e-06
11:61746291 C A 0.682137 -7.6872e-06
11:61748066 A G 0.115342 -1.6988e-05
11:61753809 T C 0.034457 -1.3840e-05
11:61768706 T C 1.234666 1.2856e-05
11:61773342 A G 0.057596 -6.4372e-06
11:61784886 T C 0.849051 -9.6338e-06
11:61788369 C G 0.083000 1.2820e-05
11:61788827 T C 0.146672 1.6758e-05
11:61795357 T C 0.188734 -2.9942e-05
11:61808272 C T 1.548368 -2.2706e-06
11:61808938 C T 0.435007 1.8349e-05
11:61811441 G A 1.774874 5.4450e-06
11:61813351 G C 0.072651 -8.7002e-06
11:61817263 T C 0.278517 -1.0817e-05
11:61818653 A G 0.269297 1.5745e-06
11:61822137 C T 0.118429 1.8465e-05
11:61825568 G T 1.155460 -2.3793e-05
11:61832078 C T 0.432403 1.2771e-05
11:61835423 C T 1.908732 9.1528e-06
11:61846289 T C 0.035192 1.9771e-05
11:61849441 A G 0.039540 1.4864e-05
11:61856750 A G 0.344433 -2.9003e-05
11:61858570 A G 0.034141 6.7393e-06
11:61870732 C T 0.400941 8.7044e-07
11:61873886 T C 0.053163 3.4340e-05
11:61881381 T C 0.879435 -4.5200e-06
11:61889595 G A 1.347917 -9.3609e-06
11:61893539 A G 0.269521 -8.8968e-07
11:61894482 G A 1.905074 -1.0908e-05
11:61895476 A G 0.615715 1.3038e-05
11:61895741 G A 1.382266 -7.7190e-06
11:61898561 A G 1.278979 -3.6428e-06
11:61899041 A G 0.096966 -5.3456e-06
11:61913196 T G 1.256265 -9.0846e-06
11:61914369 T C 0.109556 -2.5674e-06
11:61933512 A G 0.089011 -1.6664e-05
11:61934970 T C 0.058766 5.4301e-06
11:61939119 T G 0.534469 6.7562e-06
11:61941930 T C 1.455304 3.5469e-06
11:61943818 A G 0.754818 -1.9829e-06
11:61948608 C T 0.166211 -8.3519e-06
11:61964308 A G 0.746815 -2.5549e-06
11:61969536 T G 0.150425 -6.3337e-06
11:61988127 G A 0.912614 2.8452e-05
11:61999816 A C 0.021283 1.1794e-05
11:62001391 C T 0.501147 -1.8368e-06
11:62003109 A C 0.070546 -2.2985e-06
11:62010863 T C 0.663380 -2.2361e-05
11:62026833 T C 0.235101 -1.0849e-06
11:62028465 T C 0.757661 -3.8495e-06
11:62031859 T C 0.567743 -3.9978e-06
11:62033894 A G 0.070203 -4.2586e-06
11:62034812 T C 0.083404 -8.4753e-06
11:62043929 T C 1.574883 1.6127e-05
11:62054497 T C 0.021657 1.0844e-05
11:62055425 T C 0.037762 1.2831e-05
11:62060546 A G 0.770872 5.6783e-07
11:62079969 C T 0.343280 -1.3828e-05
11:62082293 G T 0.067724 2.0028e-06
11:62083530 T C 1.765004 2.7611e-06
11:62086073 A G 0.847028 -6.0116e-07
11:62086629 A G 0.575417 1.4890e-05
11:62103420 C T 1.765943 2.6829e-06
11:62132626 A G 0.080844 -1.9682e-05
11:62149308 G A 0.230263 -2.6099e-05
11:62158661 A G 0.572687 1.7252e-05
11:62166325 T C 1.414734 9.5699e-06
11:62170049 A G 0.042484 -1.4325e-05
11:62173874 T C 0.084962 -1.5863e-05
11:62179371 C A 1.109845 4.6538e-06
11:62185598 G A 0.476665 -1.5627e-05
11:62185738 A G 0.035855 1.5186e-05
11:62195344 C T 0.788810 2.7799e-05
11:62199276 C G 0.313011 -2.1925e-05
11:62199817 C T 0.355774 -2.3458e-05
11:62200969 T C 0.151296 1.7550e-05
11:62201131 G A 0.297943 -3.6558e-06
11:62201586 T G 0.045680 -1.5711e-05
11:62204613 C T 1.098986 -1.3099e-05
11:62204641 T C 0.379634 -4.2293e-05
11:62206227 T C 0.061091 -1.3804e-05
11:62214363 A G 0.632986 3.1361e-06
11:62216164 C T 0.122455 6.5147e-06
11:62216262 A C 0.127347 -6.3230e-05
11:62218107 C T 0.625635 -5.2961e-05
11:62219776 A G 0.187646 2.1354e-05
11:62220509 G T 0.225928 2.6120e-07
11:62225775 C G 0.688240 -9.7594e-05
11:62226112 G C 0.181000 -1.7218e-05
11:62230309 A G 0.053564 -4.6505e-08
11:62231030 G C 0.128404 2.4735e-05
11:62234644 A G 1.825688 -3.6058e-05
11:62237317 G A 1.271340 -1.5820e-05
11:62237435 A G 0.114220 2.1480e-05
11:62239863 G C 1.921692 -2.8968e-05
11:62247475 A G 0.074616 1.7717e-05
11:62255128 G A 0.040495 5.2209e-06
11:62255850 T C 0.088956 -2.5257e-06
11:62261622 A G 0.067942 -2.8741e-05
11:62266301 G T 0.093250 4.0179e-06
11:62286165 G C 0.021048 1.0350e-05
11:62286666 T C 0.044089 7.9149e-07
11:62290876 A G 0.123240 1.0475e-05
11:62291953 T A 0.098296 -4.4473e-06
11:62294309 T C 0.071325 -2.7988e-06
11:62296592 A C 0.025628 -2.8014e-05
11:62296601 C T 0.054985 -1.7174e-05
11:62297162 A G 0.055074 -1.6725e-05
11:62297447 C T 0.054979 -1.6415e-05
11:62298068 G A 0.029884 3.4150e-06
11:62299945 C A 0.055873 -1.6212e-05
11:62303822 T C 0.122812 -1.0043e-05
11:62309586 A C 0.146583 -2.8401e-06
11:62324876 T C 0.221740 -1.4852e-06
11:62336160 A G 0.073810 -7.8215e-06
11:62337203 T C 0.604964 -3.4093e-07
11:62342393 A G 0.028134 -5.8837e-06
11:62344743 T C 0.043926 1.0300e-06
11:62346131 T C 0.184366 -4.3220e-06
11:62351198 C G 0.747060 7.8234e-07
11:62361266 T C 0.086733 1.2411e-05
11:62366931 G A 0.037435 1.2498e-06
11:62375828 A G 0.244151 9.5416e-06
11:62377359 A G 0.583862 -7.1343e-06
11:62378221 G A 0.744357 -4.9322e-06
11:62394445 A G 0.096728 -7.0151e-06
11:62394881 G A 0.814703 -7.9895e-06
11:62397114 C T 0.089109 -5.6174e-06
11:62397477 A G 0.058185 5.4799e-06
11:62413662 T C 0.276001 -8.8277e-06
11:62416859 A G 0.026066 -1.0564e-05
11:62420552 C T 0.040757 1.9221e-05
11:62421347 G A 0.061720 -1.7888e-05
11:62422885 A C 0.053098 2.3363e-05
11:62434173 A G 0.618972 -4.2972e-06
11:62434525 C G 0.059459 3.5200e-05
11:62437000 T C 0.629134 -7.7316e-06
11:62439554 C G 0.050708 -1.8413e-05
11:62439569 A G 1.365413 1.0356e-05
11:62441553 T C 0.228182 7.6202e-06
11:62458275 C T 0.471572 -1.0744e-05
11:62462438 A G 0.105993 1.6839e-05
11:62466076 C A 1.500971 1.4878e-05
11:62473751 T G 0.050525 4.6566e-06
11:62479076 G A 0.021507 -6.1323e-06
11:62485341 A G 0.028688 -6.5238e-06
11:62489961 A G 0.052925 1.8169e-07
11:62496052 G A 0.077312 -1.4907e-05
11:62515792 C T 0.104463 -1.6232e-05
11:62519565 C G 0.029929 -1.0878e-05
11:62521475 C T 0.471814 -7.5346e-06
11:62527634 C A 0.028861 -2.0745e-05
11:62532798 T C 0.071597 -5.2982e-06
11:62543326 T C 0.021490 -4.3778e-06
11:62543398 T C 0.051847 4.3531e-06
11:62545346 C T 0.392023 2.4455e-05
11:62555086 T C 1.162447 -2.0339e-06
11:62559351 C T 0.061088 1.2061e-05
11:62559385 C T 0.090921 -2.5639e-05
11:62564009 C T 1.272611 -1.7183e-05
11:62567636 T C 0.091809 -2.8868e-05
11:62572433 A C 1.173867 -2.1429e-06
11:62573481 G A 1.938511 -9.4299e-06
11:62574587 A C 0.042416 -5.1439e-06
11:62592740 A G 0.031758 1.5968e-05
11:62593383 G A 0.038683 2.8723e-05
11:62603644 T C 0.088633 5.4270e-06
11:62603916 A G 0.090632 -2.8636e-05
11:62609779 A G 0.030275 -2.6501e-07
11:62616561 T C 0.090456 -2.9024e-05
11:62617311 A G 0.090911 -2.9304e-05
11:62619629 A G 0.678628 1.1112e-05
11:62656316 G C 0.040380 -5.4401e-06
11:62661158 G A 0.482034 9.5006e-06
11:62670433 T C 0.127436 -1.6806e-05
11:62673118 T G 0.288971 -1.3111e-05
11:62675231 A G 0.077193 -3.0516e-06
11:62677352 A G 0.126405 1.4464e-05
11:62677529 T C 0.059942 -7.5968e-07
11:62680712 T G 0.174265 -4.0719e-06
11:62684777 A G 0.089721 -6.0748e-07
11:62685537 T C 1.392397 -1.8744e-06
11:62685926 T C 0.041498 -1.3437e-05
11:62686627 T C 0.022384 -1.4001e-05
11:62688445 T C 0.027804 -1.9168e-05
11:62694675 A C 0.615528 2.2709e-05
11:62704105 G A 0.118164 5.5130e-06
11:62724522 C T 0.089538 4.9972e-07
11:62728412 T C 0.666511 2.1335e-05
11:62734205 A C 0.578255 1.6561e-05
11:62744899 G A 1.711732 -1.6740e-05
11:62751658 A G 0.154447 5.5562e-05
11:62751812 C T 0.128989 8.2700e-06
11:62752440 A G 0.021021 -7.4607e-06
11:62758799 G C 0.845889 -2.0534e-06
11:62758920 A C 0.086865 -8.8798e-06
11:62759473 C T 0.040400 -9.2663e-06
11:62764416 A G 0.036698 -1.4572e-05
11:62765313 A G 0.104871 -9.3054e-06
11:62765869 G A 0.446254 2.0043e-05
11:62766431 T A 0.326390 -1.3614e-07
11:62769854 C T 0.035545 3.3268e-06
11:62770442 T C 0.059242 -8.9250e-07
11:62771388 A G 0.390898 3.3100e-06
11:62772106 A G 0.094345 1.6408e-07
11:62773982 G A 0.317622 -2.5809e-05
11:62777481 A G 0.063624 2.1063e-06
11:62781822 G A 0.294751 -2.1134e-05
11:62783150 T C 1.804218 8.2724e-06
11:62783826 G T 1.511089 1.6407e-05
11:62785162 T C 0.328018 -1.6122e-05
11:62786435 T C 1.362081 9.5533e-06
11:62788518 G C 0.058552 -5.5088e-06
11:62789131 A G 0.969779 4.4765e-06
11:62792010 G C 1.422782 -3.1421e-05
11:62792596 A G 0.021276 3.9222e-06
11:62797892 G T 1.967369 -4.1631e-06
11:62799468 C T 0.774894 1.8187e-05
11:62803102 T C 0.133650 5.2822e-06
11:62810463 C T 1.028259 -1.7455e-05
11:62810918 C T 0.028854 -1.1737e-05
11:62813900 G A 0.256761 -1.5785e-05
11:62814871 G A 0.432400 -1.6151e-09
11:62821571 A G 0.244022 1.1264e-06
11:62837347 G T 1.615079 -6.9624e-06
11:62838184 G A 0.073178 3.7807e-06
11:62846617 A G 0.086903 -5.5597e-07
11:62847023 T C 0.059041 9.0265e-06
11:62847335 C G 0.049658 -2.4372e-06
11:62848487 C A 1.620872 -5.7352e-06
11:62850536 A G 0.171351 2.3989e-05
11:62850775 A G 0.026638 1.1048e-05
11:62853057 A G 0.031244 -1.3811e-05
11:62862869 G A 0.405779 -1.2450e-05
11:62863518 G A 1.083629 -1.8506e-05
11:62869394 A G 0.037905 1.6779e-05
11:62871156 T G 0.150174 3.9352e-06
11:62883531 T C 1.567784 1.4187e-05
11:62884337 T C 0.025543 1.0577e-05
11:62885636 A G 0.030857 -3.9636e-07
11:62886800 C G 0.664176 -5.7923e-06
11:62889744 A G 0.030901 -1.2313e-05
11:62891986 C T 1.748889 2.6822e-06
11:62910878 T C 0.047458 -3.6014e-05
11:62912785 C A 1.699439 1.6322e-05
11:62916272 T C 0.043004 -1.3104e-05
11:62918253 C T 1.352069 -9.6316e-06
11:62924996 T C 0.057770 7.6473e-06
11:62925808 G A 0.222396 4.7037e-06
11:62931484 C T 0.855783 -1.0594e-05
11:62950659 T C 0.072097 -4.0536e-06
11:62978684 T C 1.141089 7.3931e-06
11:62984868 C T 0.723163 -1.0746e-05
11:62989087 G A 0.051630 1.0916e-05
11:62989133 T C 0.023251 -2.0587e-05
11:62996250 G A 0.329609 2.1143e-05
11:63005751 G A 0.044762 1.3182e-05
11:63017480 A C 0.111246 -2.2112e-05
11:63034864 A G 0.108172 1.5810e-05
11:63034951 G T 0.096456 1.3348e-05
11:63035013 T G 0.113642 -1.0165e-05
11:63035134 A T 0.038010 1.6260e-05
11:63036780 A G 0.066609 -1.4120e-06
11:63040638 A G 0.118287 -5.3247e-07
11:63045265 C T 0.119732 2.8645e-05
11:63051257 T C 0.221954 -1.8852e-06
11:63064887 T G 0.052381 5.3332e-06
11:63068436 A G 0.055274 -3.8780e-05
11:63072184 T C 0.154723 -1.8654e-05
11:63072310 T C 1.153723 -1.3425e-06
11:63087265 T C 0.655499 -2.9479e-06
11:63094497 T C 0.021786 -1.1414e-05
11:63110172 C G 0.036456 1.7869e-05
11:63119466 A G 1.283868 1.9711e-06
11:63122312 T C 0.045466 -4.0165e-06
11:63137948 T C 0.117777 5.2202e-07
11:63139220 G T 0.046700 4.2334e-06
11:63139493 G A 1.243149 1.6887e-05
11:63142877 G A 1.378115 2.0266e-05
11:63149103 T C 1.156371 -7.7157e-08
11:63149455 A G 0.057930 -3.3658e-05
11:63165827 T C 0.616310 4.1414e-05
11:63170834 G A 0.393890 -2.0234e-05
11:63173684 G T 0.393788 -1.7201e-05
11:63173751 T C 0.499040 -1.1244e-05
11:63175593 T C 0.050739 -7.2261e-06
11:63183831 T C 0.081368 -1.2566e-05
11:63210519 G A 0.582852 -2.1012e-05
11:63211625 T C 0.051256 -8.2048e-06
11:63228620 G C 0.069108 -1.9306e-05
11:63229029 G A 0.035317 4.7882e-06
11:63230473 C T 0.037133 1.5110e-06
11:63232468 C G 0.756389 1.8229e-05
11:63242556 G A 0.117110 -2.3926e-05
11:63243628 C T 0.030031 -1.6413e-05
11:63244674 G C 1.650661 1.3738e-05
11:63247387 A G 0.085213 -1.2440e-05
11:63247904 C T 0.030051 -1.6855e-05
11:63253320 A G 0.071168 1.5394e-05
11:63256441 G C 0.087144 -1.1418e-05
11:63258123 T C 0.098925 -4.3648e-06
11:63274120 C G 0.929467 5.2638e-06
11:63274768 G T 1.197509 5.7839e-06
11:63274914 A G 0.961857 3.4501e-06
11:63277334 G A 0.023037 9.1990e-06
11:63279752 C T 0.214043 5.6495e-06
11:63283554 A C 0.039435 -1.7850e-05
11:63288649 T G 0.273145 -3.2639e-05
11:63288804 C T 0.080249 2.0009e-05
11:63301208 C A 0.335647 1.7357e-05
11:63307592 T C 0.060612 -1.9452e-05
11:63312971 C T 0.049090 -1.5639e-05
11:63320239 G A 0.429105 1.1072e-05
11:63321737 A G 0.307701 -2.6727e-05
11:63322334 G T 0.057039 -9.8682e-06
11:63333643 A G 0.090275 1.6149e-05
11:63334218 A G 1.224538 -3.8619e-06
11:63338526 T C 0.281176 -3.1605e-06
11:63341021 A C 0.103134 -6.8391e-06
11:63345202 C T 0.230797 1.6807e-05
11:63350253 A G 0.029884 -1.3889e-05
11:63354042 C T 0.486450 -1.0177e-05
11:63356180 T A 1.070169 -8.4157e-06
11:63357329 T C 0.681137 -3.8541e-05
11:63359383 G A 0.055665 -3.5779e-06
11:63360114 A G 0.209847 5.0472e-06
11:63366389 A C 0.572802 2.9124e-05
11:63367058 G A 0.340254 4.4830e-06
11:63371720 G C 0.914780 2.8615e-05
11:63377319 C G 0.337371 -3.0621e-05
11:63389016 T G 0.075632 1.4662e-05
11:63399472 A G 0.615120 3.6045e-06
11:63415859 G A 0.115400 1.5917e-05
11:63430584 A G 0.025162 -1.4778e-05
11:63438836 T C 0.292120 -7.9913e-06
11:63444194 A G 0.205948 4.1745e-06
11:63449125 A C 0.291538 -5.1684e-06
11:63450785 T A 0.043538 4.5308e-06
11:63487386 C T 1.610999 2.3318e-05
11:63493303 A G 0.034080 -1.8776e-05
11:63495583 A G 0.038394 -3.6797e-07
11:63508334 C T 0.292929 -6.2532e-06
11:63513730 G A 0.053840 4.5153e-06
11:63520131 A G 0.034240 -6.1818e-06
11:63522479 G A 0.053258 2.9276e-05
11:63537617 T C 0.030204 -5.4715e-06
11:63547484 A G 0.292514 -3.9609e-06
11:63552051 C T 0.084958 7.2923e-07
11:63562846 A G 0.048190 -1.4367e-05
11:63573853 G A 0.373273 -6.9584e-06
11:63579982 G T 0.100795 -2.9675e-05
11:63583831 G A 0.169716 1.4015e-05
11:63584293 C T 0.066807 1.5705e-05
11:63586267 T C 0.042107 -1.6544e-05
11:63587313 T C 0.932939 1.5793e-05
11:63592621 T C 0.914664 -2.4370e-06
11:63594282 T C 0.034848 -3.2078e-06
11:63595371 G T 0.022255 1.1272e-05
11:63595925 G A 1.144955 -1.5163e-05
11:63598242 G C 0.099363 2.5982e-06
11:63605663 A G 0.120024 2.5047e-05
11:63608204 T C 0.070444 3.6234e-06
11:63615554 C T 1.132280 2.3139e-05
11:63621232 T C 0.034879 8.2123e-06
11:63636181 T G 0.750983 -1.9640e-05
11:63643417 G A 0.022180 1.9348e-05
11:63648966 C T 0.142235 -1.2158e-05
11:63664882 T G 0.171416 -1.0721e-05
11:63676067 G T 0.883050 -2.5768e-05
11:63691979 C T 0.119929 -3.3857e-07
11:63706777 T C 0.054839 3.6059e-06
11:63713578 A G 0.030670 -4.1857e-06
11:63719202 A G 0.802090 -1.6599e-05
11:63722568 G A 0.061316 4.8433e-06
11:63739339 T C 0.041107 -1.7907e-05
11:63741891 A G 0.040580 1.6886e-06
11:63742553 G T 0.814332 -1.1554e-05
11:63754548 T C 0.070964 2.2181e-05
11:63781100 G C 0.028137 6.8242e-06
11:63787111 A G 0.943230 8.6376e-06
11:63787750 A G 0.046282 -3.0361e-05
11:63789390 A G 0.128537 6.2418e-06
11:63792085 C T 0.110994 7.9846e-06
11:63792977 G A 0.998205 7.6530e-06
11:63795222 A G 0.205859 -3.2728e-05
11:63811073 G C 0.258189 5.0357e-05
11:63814740 C T 0.531957 -1.6814e-05
11:63814895 A G 0.028932 2.3420e-06
11:63821372 A G 0.405759 1.0974e-06
11:63821817 G A 0.090660 -1.5218e-05
11:63825626 C T 0.057301 -2.2431e-05
11:63834742 C G 0.049161 -2.2250e-05
11:63838320 A G 0.130839 -1.1830e-05
11:63841814 A G 0.124423 -7.2181e-06
11:63846426 T C 1.197332 2.8512e-05
11:63848229 A G 0.025879 1.6690e-05
11:63848830 T G 0.031278 -1.8550e-06
11:63851633 A C 0.534252 1.1405e-05
11:63851645 T C 0.256336 8.1921e-06
11:63853216 G A 1.492427 2.2302e-05
11:63858714 A G 0.257737 4.1559e-06
11:63859120 G A 0.649155 -3.5649e-05
11:63859475 T C 0.062156 -1.8577e-05
11:63860826 T C 0.817294 1.4140e-05
11:63863405 G A 0.507410 -4.6684e-05
11:63865622 C T 0.141382 -1.9315e-06
11:63869596 A G 0.451802 -7.3988e-05
11:63873673 A G 0.154124 -2.4086e-05
11:63884453 T C 0.137377 3.5554e-06
11:63884474 T C 0.022918 -1.5320e-06
11:63884561 A G 0.113571 3.9673e-05
11:63884747 T C 0.094379 3.8984e-05
11:63885704 T C 1.348502 2.9296e-05
11:63902987 C T 0.138376 -1.2761e-05
11:63911878 A G 0.068823 3.1038e-05
11:63924446 G T 0.345912 -5.8661e-05
11:63931719 A G 0.020025 5.5041e-07
11:63946650 A G 0.696515 -4.2362e-05
11:63947113 C T 0.084727 8.4564e-06
11:63967770 G C 0.858710 -2.6020e-05
11:63979643 T G 0.380899 9.2287e-06
11:63979741 G A 0.119783 -2.3154e-06
11:63991581 A G 0.152462 -4.1420e-06
11:63991801 C T 0.345796 3.6216e-06
11:63993287 T C 0.126926 4.2163e-06
11:63994510 G C 0.021286 4.0022e-06
11:63995302 G C 1.286258 3.3890e-05
11:63999929 T C 0.024173 1.2282e-05
11:64011307 T C 0.052055 -1.0196e-05
11:64016284 A G 0.365393 -2.3148e-06
11:64023270 T C 0.069693 -1.0716e-05
11:64026144 A G 1.381215 -5.8888e-07
11:64026219 T C 0.284541 5.6410e-06
11:64026639 A G 0.357848 -8.9507e-05
11:64027379 T C 0.092900 -7.1415e-06
11:64031241 T C 0.127878 1.3063e-05
11:64046471 A G 0.032030 -1.5389e-05
11:64046641 T C 0.960028 7.6667e-06
11:64048912 T C 1.673875 6.9215e-06
11:64055562 T C 0.029585 -1.3993e-05
11:64056629 T C 0.031268 1.5259e-05
11:64067889 A G 0.034529 1.2106e-05
11:64068310 T C 0.323694 -6.1104e-06
11:64071272 C G 0.030027 -3.5540e-05
11:64082823 C T 0.033162 -1.4619e-05
11:64085063 C G 0.113826 2.6493e-06
11:64097233 G A 0.774677 -2.4250e-05
11:64105929 A G 0.767449 -2.8340e-05
11:64112050 T C 0.066065 -6.3568e-06
11:64112394 A G 0.031737 1.3575e-05
11:64117106 T C 0.051973 2.8820e-07
11:64124622 A G 0.368537 4.6693e-06
11:64124940 G T 0.906131 -1.1436e-05
11:64129722 A G 0.788300 -4.2055e-05
11:64141510 G T 0.119279 -2.7352e-06
11:64142478 T C 0.384245 -1.6828e-04
11:64147083 A G 0.975521 2.2480e-05
11:64154981 C T 0.069754 1.1896e-05
11:64155348 G A 0.167207 3.8027e-05
11:64168617 T C 0.021402 -8.1390e-06
11:64168813 C G 0.147583 -8.7397e-06
11:64169183 G C 0.041032 7.4043e-06
11:64174759 T G 0.839307 6.4034e-05
11:64175986 A G 0.541639 -1.4574e-04
11:64176612 G A 0.141518 -3.6017e-05
11:64179813 C T 0.543761 -1.0385e-04
11:64180716 T C 0.052497 1.2472e-05
11:64195191 T C 0.560587 -8.4412e-05
11:64206672 G A 0.029973 -8.1735e-06
11:64213427 T G 0.690354 3.4630e-05
11:64213634 A G 0.212785 -7.5378e-06
11:64219679 G A 0.618037 -8.7514e-06
11:64222937 T C 0.172602 -2.9297e-05
11:64226550 A G 0.216490 1.7931e-06
11:64226553 A G 0.051970 -1.3028e-05
11:64237638 T G 0.046741 -3.2719e-05
11:64240541 G A 0.843948 3.2782e-05
11:64242241 A C 0.035399 -2.4804e-06
11:64277497 A C 0.866329 5.5982e-05
11:64282622 C T 0.021681 8.0263e-06
11:64310388 A G 0.039356 -2.1721e-05
11:64312403 A G 0.951107 -7.0747e-05
11:64313142 A G 0.076829 1.5908e-05
11:64321430 T C 0.044490 1.4060e-05
11:64325069 C G 0.285449 3.0064e-05
11:64330540 A G 0.022554 8.9473e-06
11:64331462 G A 1.095331 -5.1506e-05
11:64333296 G A 1.384228 -1.8199e-05
11:64334114 T C 1.095715 -5.0566e-05
11:64338236 A G 0.144339 -5.6320e-05
11:64358100 A G 0.100553 -2.6864e-05
11:64360274 C T 1.426039 -3.0604e-05
11:64377381 T C 0.073297 9.3186e-06
11:64379582 T C 0.084309 4.1708e-06
11:64390060 A G 0.051973 1.6827e-05
11:64412999 C A 0.056066 -1.9721e-05
11:64422987 A G 0.033478 -1.7781e-05
11:64439441 T C 0.029497 -8.1779e-06
11:64440562 T C 0.037973 2.1869e-05
11:64442541 T C 0.089259 8.1332e-06
11:64456148 A G 0.131396 3.8012e-05
11:64463226 G A 0.054601 9.6527e-07
11:64464085 A T 1.434807 -3.2916e-05
11:64465403 C T 0.376299 2.6190e-05
11:64479112 T G 0.303349 1.6125e-06
11:64496745 A G 0.066086 5.4492e-06
11:64508670 T C 0.048556 -1.7224e-05
11:64515622 A G 0.090122 7.3249e-06
11:64523581 G A 0.027811 -2.9631e-05
11:64526352 T C 0.035406 -9.6734e-06
11:64530019 G A 0.033723 5.8229e-06
11:64532579 A C 1.812619 -2.0058e-06
11:64539338 T C 0.133576 7.0192e-06
11:64540800 C T 0.088695 1.0823e-05
11:64546391 T C 1.814757 -5.5669e-06
11:64550368 G A 0.059602 3.3083e-06
11:64559898 C T 0.520186 1.7759e-05
11:64575505 T C 0.046693 -1.1062e-05
11:64576954 T C 0.185484 1.7364e-06
11:64581658 A G 1.142929 -6.6063e-05
11:64581746 T C 0.070733 3.8622e-05
11:64585201 T C 0.023527 2.3853e-05
11:64590217 G T 0.193314 1.1565e-06
11:64590854 A G 0.066099 -5.4215e-06
11:64591215 A C 0.046846 2.4512e-05
11:64591679 A G 0.196755 -4.1454e-06
11:64593929 T C 0.034865 2.4426e-05
11:64597506 C T 1.239898 -1.8534e-05
11:64597574 A G 0.495888 3.0816e-05
11:64597595 T C 0.026315 -7.3690e-06
11:64600002 T G 0.227135 4.6374e-06
11:64600911 T C 0.086780 -3.0896e-05
11:64607670 A G 0.023724 4.1008e-07
11:64618073 T C 1.459326 -1.0984e-05
11:64619369 T C 0.078798 1.4301e-05
11:64619680 T C 0.094301 5.1064e-05
11:64620775 G A 0.042556 -2.4527e-06
11:64622869 C G 1.790581 9.5252e-06
11:64631502 G A 1.166588 -5.0953e-07
11:64631606 A G 0.080083 1.9930e-05
11:64637961 C T 0.033209 1.0461e-05
11:64643492 A G 0.043963 2.2188e-06
11:64645871 G A 1.792675 1.0779e-05
11:64656069 A G 0.101600 -1.6809e-05
11:64658137 A G 0.044895 -3.4350e-05
11:64658378 A G 0.267396 1.1641e-05
11:64658399 C G 0.093869 -4.2164e-06
11:64659424 A G 1.031146 2.8656e-05
11:64661130 G C 0.052286 -3.0342e-06
11:64664774 T C 1.303223 4.5679e-05
11:64664841 C A 0.083704 7.0061e-06
11:64679362 A G 0.083486 -1.5877e-05
11:64683532 T C 0.101393 -5.2557e-06
11:64683571 T C 0.432311 -2.8146e-05
11:64687797 T C 0.028351 2.5338e-06
11:64697386 G T 1.263741 2.5352e-05
11:64697507 T C 0.663608 5.6745e-06
11:64713485 G T 1.259209 3.1780e-05
11:64713916 A G 0.075857 -1.5575e-06
11:64732850 G A 1.519799 3.8629e-05
11:64733678 G A 1.353330 2.9749e-05
11:64761779 C T 1.463443 2.7450e-05
11:64764371 T C 0.054190 -1.4013e-05
11:64769471 A G 0.125504 1.5914e-05
11:64770458 A G 0.176543 -1.1932e-05
11:64771179 G T 1.740101 2.8656e-05
11:64773101 G T 0.182591 -1.0496e-05
11:64775660 G A 1.124498 1.3560e-05
11:64778486 T C 0.095957 -7.3989e-06
11:64783385 A C 0.033233 4.0389e-06
11:64789194 C T 1.235523 1.0636e-05
11:64795877 A G 0.045772 -1.4237e-05
11:64802388 C A 0.041498 -9.5520e-06
11:64807235 T C 0.170457 2.0277e-05
11:64809441 T C 1.265346 -3.5720e-06
11:64811900 T C 0.022813 8.7335e-06
11:64813685 C G 0.103327 -1.7260e-05
11:64814425 A G 0.563980 -9.3078e-06
11:64820946 C G 0.040951 -1.0937e-05
11:64824621 T C 0.051045 -9.0535e-06
11:64828379 G C 0.063345 1.2742e-05
11:64828842 T C 0.503854 -2.3964e-06
11:64831085 T C 0.080236 2.0374e-05
11:64833291 A C 0.562096 1.5496e-05
11:64835306 A C 0.245967 -8.1421e-06
11:64838709 T C 0.028151 -1.7055e-05
11:64843372 G A 0.072943 1.1003e-05
11:64844259 T C 0.050124 1.5948e-05
11:64846152 T C 0.023455 1.4312e-05
11:64846569 T C 0.027692 -5.8935e-07
11:64846718 T C 0.069703 -1.1843e-05
11:64856483 A G 0.081195 -7.8733e-06
11:64860085 G A 0.070353 -1.5542e-05
11:64868512 A G 0.065192 -6.6113e-06
11:64870047 A G 0.041621 -8.7864e-06
11:64870779 C T 1.868046 -2.6475e-05
11:64878667 C T 0.032835 -3.4640e-06
11:64882789 T C 0.903867 -2.4500e-05
11:64885445 A C 0.451170 1.2189e-05
11:64889034 A G 0.031336 1.7650e-05
11:64902002 A C 0.352987 -2.4529e-05
11:64907125 T C 0.148402 -9.2266e-06
11:64908332 C A 0.091731 -1.4605e-05
11:64925098 T C 0.052452 -6.4784e-06
11:64926722 A G 0.479980 6.7940e-06
11:64938611 T C 0.102702 -1.0568e-05
11:64947469 A G 0.065365 7.6597e-07
11:64954053 T C 0.556510 -9.8612e-06
11:64970423 T C 1.625615 -8.9892e-06
11:64971396 C T 0.157517 -2.7426e-06
11:64972286 C G 0.157718 -2.6669e-06
11:64980007 A G 0.162624 -4.6820e-06
11:64981587 A G 0.779844 -2.3985e-05
11:64981837 T C 0.672923 -1.4487e-05
11:64987193 T C 0.072348 -1.1350e-05
11:64990041 C G 1.554916 -2.2518e-06
11:65003447 C A 1.796361 -1.0483e-05
11:65017359 A G 0.571799 -9.0622e-06
11:65032424 A G 0.051885 1.3412e-05
11:65042638 C T 0.056097 -8.3155e-06
11:65043321 A G 0.043140 -1.2784e-05
11:65044986 A G 0.694696 -4.2940e-06
11:65047462 A G 0.122122 -6.2228e-06
11:65054542 G A 0.185100 -7.7591e-06
11:65064690 A G 0.301017 -3.5489e-06
11:65075746 G A 0.049386 1.8611e-06
11:65078699 A G 0.138322 -1.1079e-05
11:65085545 C T 0.098537 -3.8117e-06
11:65089128 T C 0.022809 -7.4529e-07
11:65089459 A G 0.035402 -1.1640e-05
11:65093190 T G 0.297631 -7.2084e-06
11:65109233 C A 1.441134 -5.3985e-06
11:65111975 C T 0.102263 -1.6476e-05
11:65123754 A C 0.071083 -2.0196e-06
11:65124408 G A 0.102916 -1.6075e-05
11:65125399 T C 0.029266 -7.0278e-06
11:65140209 G A 0.297705 8.2579e-06
11:65143892 A G 0.069061 6.0566e-06
11:65145545 C T 0.041111 -3.7908e-06
11:65152253 C A 0.131005 -1.3169e-05
11:65157820 G A 1.108873 2.0203e-05
11:65158651 T C 0.038826 1.0396e-05
11:65161129 T C 1.112480 1.0101e-05
11:65176370 T C 0.336123 -8.3211e-06
11:65177172 A G 0.093913 7.9787e-06
11:65180127 T C 0.026787 -3.0789e-06
11:65191208 G C 1.470284 1.8818e-05
11:65203561 T C 0.402066 -6.1170e-06
11:65206017 T C 0.209381 -2.3325e-05
11:65211019 C G 0.264397 -7.4307e-06
11:65211392 A G 0.258482 -1.7082e-05
11:65220749 T C 0.665814 -2.0536e-05
11:65223912 C T 0.943532 -1.6953e-05
11:65224146 A G 0.100315 -2.8252e-06
11:65242867 T C 0.104208 1.2176e-05
11:65244538 C G 0.265948 -1.5563e-05
11:65246826 T C 0.122747 -1.8419e-05
11:65249145 G A 0.404885 -1.3435e-06
11:65249227 C T 0.669989 -1.2460e-05
11:65266169 G A 0.079556 5.5071e-07
11:65270104 G A 0.095732 9.2466e-06
11:65293463 A G 0.062050 -1.3723e-05
11:65293819 A G 0.122754 -1.9690e-05
11:65294830 A C 0.579371 -1.9224e-06
11:65302893 A G 0.437119 2.2210e-06
11:65319751 A G 0.141014 -8.7569e-06
11:65327275 A G 0.041400 5.5109e-06
11:65329525 T C 0.060173 -4.7406e-06
11:65329691 T C 0.104171 5.4779e-06
11:65336483 T G 1.344055 1.7572e-05
11:65336819 T C 0.141089 -1.1330e-05
11:65336858 T C 0.082085 -7.4578e-07
11:65339378 A G 0.108886 -1.1292e-05
11:65341273 T C 0.070023 -1.4006e-05
11:65343007 C T 0.023751 2.1420e-06
11:65349756 G T 0.971217 1.8643e-05
11:65352062 T C 0.465793 2.0260e-06
11:65352093 A G 0.058718 1.0729e-05
11:65359535 G C 0.020851 1.2501e-05
11:65366882 T C 0.036534 1.4022e-05
11:65368323 A G 0.532745 -4.8246e-06
11:65371604 C T 0.624921 -1.8883e-05
11:65380248 C T 0.706388 -3.2477e-05
11:65384129 A G 0.039992 1.0140e-05
11:65390485 C A 1.153913 -3.2305e-05
11:65391317 A G 0.449905 -4.7687e-06
11:65392257 T G 0.039346 -2.7540e-05
11:65392695 T C 0.701217 -2.7723e-05
11:65403651 A C 0.111280 -2.4430e-06
11:65408937 T C 0.274699 -1.0311e-06
11:65422591 T C 0.268695 -1.7863e-06
11:65430730 A C 0.042661 -2.6457e-05
11:65439216 A C 0.044228 4.6455e-05
11:65450047 C T 0.050334 -4.2693e-08
11:65458964 A G 0.679434 3.0836e-05
11:65458994 T G 0.124882 8.9413e-06
11:65462981 G A 0.061176 4.0166e-05
11:65469399 C T 0.022027 -6.7180e-06
11:65470516 T G 0.127153 3.7078e-06
11:65475111 G A 0.144088 -1.2299e-05
11:65485218 A G 0.738227 -1.3433e-05
11:65489626 G A 0.083292 -1.5988e-06
11:65494623 T C 0.087766 -1.5133e-07
11:65498234 T C 0.035865 9.7251e-07
11:65506822 G C 0.686390 4.1322e-05
11:65513107 C T 1.790741 3.6906e-06
11:65546857 C A 1.106904 -3.7734e-05
11:65552154 T C 0.684534 4.5700e-05
11:65553306 C T 0.424495 -1.4157e-05
11:65561574 T C 0.020215 -7.5196e-07
11:65564786 A G 0.658631 -1.9114e-05
11:65565694 A G 0.080545 -1.0467e-05
11:65570517 T C 0.189795 -1.2475e-05
11:65570754 T C 0.101179 -6.8335e-06
11:65577462 T C 0.104194 -7.9570e-06
11:65581772 T C 1.297780 1.5264e-05
11:65585257 A C 0.961738 -3.2651e-06
11:65591977 G A 0.039091 6.2171e-06
11:65598327 A G 0.035719 9.4678e-06
11:65599052 G C 1.351137 4.1427e-06
11:65601116 A G 0.107190 -8.0673e-06
11:65601560 C G 0.332608 -9.2087e-07
11:65618053 T C 0.103032 -1.0013e-05
11:65623739 G A 0.385669 -9.8981e-07
11:65628334 A G 1.333533 -4.4193e-06
11:65629060 T C 0.045500 -2.7638e-06
11:65631361 T C 0.068353 2.1137e-05
11:65631642 T C 0.061649 9.7032e-06
11:65637076 C T 1.007514 -3.2887e-06
11:65640562 A G 1.278197 -1.1458e-05
11:65648327 C G 0.021633 4.9632e-06
11:65656282 A G 0.400016 1.8991e-05
11:65663103 A C 0.069557 1.5701e-05
11:65668164 A G 0.022452 -1.1230e-05
11:65679835 A G 0.316275 -2.4446e-06
11:65686180 A C 1.974926 1.1518e-05
11:65689686 G A 0.037129 3.0127e-05
11:65695438 T C 0.982137 -3.8944e-06
11:65711627 A G 0.053642 2.8651e-07
11:65714925 T C 0.053262 -1.5957e-05
11:65715204 A G 0.092118 -4.6036e-06
11:65727799 C T 0.987427 -1.9093e-05
11:65733289 A G 0.935964 -1.1970e-05
11:65733393 T C 1.012375 1.9232e-05
11:65747057 A G 0.603367 1.3818e-07
11:65753304 G A 0.047091 3.6646e-06
11:65766092 T C 0.050212 -1.6434e-05
11:65769456 T A 0.680284 1.0414e-06
11:65771667 T C 0.043725 2.0756e-05
11:65771669 C T 1.667851 -1.9450e-05
11:65782574 T C 0.073222 6.2466e-06
11:65785149 T C 0.077071 -3.4846e-07
11:65792566 T G 0.176777 1.8500e-05
11:65793454 T C 0.574692 -3.6019e-05
11:65799432 A G 0.078651 -1.5057e-05
11:65808587 C T 0.300109 2.6942e-05
11:65808922 T C 0.025747 1.7795e-05
11:65820673 G A 0.576800 -3.4717e-05
11:65844283 G A 0.091418 1.4394e-06
11:65868455 T C 0.382208 -1.9886e-05
11:65868971 G A 0.122655 -2.1594e-05
11:65907886 C T 0.099421 -5.4324e-06
11:65917084 C T 0.959413 -5.1390e-05
11:65939921 G T 0.242720 -2.8499e-05
11:65956577 G A 0.371597 4.6231e-05
11:65965881 A G 0.031962 6.4244e-06
11:65988278 C T 0.047635 3.8112e-05
11:66002681 A G 0.325244 2.5474e-05
11:66003843 A G 0.021868 -1.4065e-06
11:66014428 A G 0.085067 -9.7712e-06
11:66014589 T C 0.051521 2.9605e-06
11:66017020 T G 0.046707 -3.5343e-05
11:66024815 A G 0.065042 1.8187e-05
11:66025546 A G 0.023183 8.7001e-06
11:66033430 T C 0.332258 2.8199e-05
11:66035336 A G 0.213461 -9.2484e-06
11:66036564 T C 0.181833 -1.5738e-05
11:66041079 A G 0.720929 -1.8777e-05
11:66055685 A G 0.097361 -1.9620e-05
11:66056457 A G 0.342386 2.8519e-05
11:66064991 C G 0.379009 4.0049e-05
11:66075144 T G 0.911224 -1.1914e-05
11:66078129 T C 0.933363 1.7990e-05
11:66079516 T C 0.065076 -1.3445e-05
11:66083043 T C 0.022000 5.1903e-06
11:66083129 C T 0.922861 -1.2610e-05
11:66085596 G C 1.868403 1.1385e-05
11:66085860 T C 0.123033 -2.9566e-06
11:66089144 A G 0.049447 9.5350e-07
11:66099323 A C 0.129363 -1.0158e-05
11:66100693 T C 0.106404 2.2172e-05
11:66101974 T C 1.833371 9.8231e-06
11:66102557 T C 0.093220 -1.0098e-05
11:66109033 C T 0.697423 2.2397e-05
11:66114900 T C 0.169202 -1.3015e-05
11:66116911 G A 0.571126 7.9178e-07
11:66130477 T C 0.045541 6.4644e-06
11:66135677 C G 0.049668 2.5324e-06
11:66140397 A G 1.385105 -4.4685e-06
11:66148446 G T 0.094824 -6.4668e-05
11:66165359 T C 0.045799 -5.4147e-06
11:66184140 A G 0.884865 1.9770e-05
11:66188761 T G 0.463392 4.2759e-06
11:66212936 A G 0.052565 4.8764e-05
11:66220139 A G 0.126133 7.8529e-06
11:66224804 C T 0.064688 -1.4013e-05
11:66228951 T C 1.294455 -2.4647e-05
11:66236839 A G 0.102246 4.4113e-06
11:66240882 C T 0.484410 -2.2096e-05
11:66246965 T C 0.066314 5.2604e-07
11:66254085 T G 0.483604 -2.1234e-05
11:66272237 A G 0.478212 -2.0647e-05
11:66276576 A G 0.030619 9.2956e-06
11:66297363 T C 0.479018 -1.9453e-05
11:66300463 A G 0.801597 -7.5829e-06
11:66309040 A G 0.034767 -1.0218e-05
11:66313203 C T 0.490931 -1.8639e-05
11:66314603 A C 0.089313 2.0648e-05
11:66314661 G A 0.028321 4.2109e-06
11:66315512 C G 0.496782 -1.7805e-05
11:66325484 C T 0.213828 -4.1749e-06
11:66326362 G A 1.083540 3.3355e-06
11:66326581 C T 0.371995 1.9810e-06
11:66328095 C T 1.116135 5.7513e-07
11:66328741 C A 0.372043 8.4165e-07
11:66329639 A G 0.350070 2.1659e-06
11:66329732 G A 1.105191 1.0081e-06
11:66331169 T C 0.140324 -3.9849e-05
11:66335308 C T 0.484764 4.7389e-05
11:66353642 C T 0.104759 -1.4442e-05
11:66358274 C A 0.104956 1.3080e-05
11:66359489 T C 0.032281 -1.3485e-05
11:66362606 G A 0.096263 -4.8446e-05
11:66362997 G A 1.050606 7.0554e-06
11:66409409 A G 0.443884 -1.9838e-05
11:66419554 T C 1.495664 -1.2296e-05
11:66424044 A G 0.087834 1.5337e-05
11:66433713 G A 0.039438 -4.0516e-06
11:66451184 A G 1.051521 3.4013e-06
11:66456402 T C 0.078611 -2.0193e-05
11:66460527 T C 0.095906 -4.4465e-05
11:66468469 G A 0.169060 -5.2343e-05
11:66469032 C T 1.555514 -1.1494e-05
11:66501624 C T 0.150194 -1.3736e-05
11:66512395 C T 0.021035 -1.2099e-05
11:66523341 C T 0.033753 -5.8511e-06
11:66551002 C G 0.526102 2.7067e-05
11:66579572 G A 0.067021 -1.7281e-05
11:66582036 A G 0.067939 6.9082e-06
11:66602099 T C 0.775911 -1.2146e-05
11:66612234 T C 0.100832 3.6968e-06
11:66641954 G A 0.047968 -2.0360e-06
11:66653342 T G 0.041257 -1.4089e-06
11:66654367 A G 0.093679 -2.5822e-05
11:66662731 A G 0.668052 9.0688e-06
11:66663230 C T 0.029357 -1.8101e-05
11:66678829 G A 0.032638 -1.0003e-05
11:66679115 T C 0.083183 1.0530e-05
11:66679738 C T 1.101984 2.1645e-06
11:66686250 T C 0.080263 4.5067e-06
11:66689240 T G 0.904013 -8.3828e-06
11:66703817 G A 0.145478 -1.1692e-05
11:66723133 C T 0.044347 2.4913e-05
11:66725501 A G 0.084506 -4.0271e-05
11:66743098 T C 0.077530 -3.4468e-05
11:66759734 G A 0.033597 3.0245e-06
11:66770467 A G 0.232854 8.9384e-06
11:66780054 A G 0.150055 2.7074e-06
11:66781757 A G 0.049828 1.3011e-05
11:66794108 C T 0.683313 2.2020e-05
11:66806043 A G 0.126535 -1.4992e-06
11:66816507 C T 1.871313 5.0271e-05
11:66826160 T C 0.712106 -3.0606e-06
11:66832528 A G 0.893783 -4.7719e-06
11:66837996 A G 0.033342 -2.0798e-05
11:66843350 G A 0.218109 1.1965e-05
11:66863010 G C 0.067653 -2.0390e-05
11:66864689 C T 0.049790 6.5390e-07
11:66873960 A G 0.230607 -6.6515e-06
11:66874288 T C 0.029956 -1.9675e-05
11:66875648 T G 0.034610 2.0380e-05
11:66883658 T C 0.054866 4.2745e-05
11:66884782 C T 0.114040 8.6814e-06
11:66885213 T C 0.045075 -9.7773e-06
11:66899619 G A 0.168278 -1.0838e-06
11:66922932 G A 0.080708 -1.1047e-05
11:66934577 A G 0.072253 1.0223e-06
11:66988048 A C 0.167482 -4.3698e-07
11:66992232 T C 1.872218 8.6492e-06
11:66999842 A G 0.085196 1.4664e-05
11:67000616 G T 0.030292 -2.0409e-05
11:67020500 T C 0.027593 -1.7969e-05
11:67022766 G A 0.045136 -9.4666e-06
11:67024534 T C 0.166717 2.9422e-06
11:67033076 T C 0.089779 6.0031e-06
11:67039030 G A 0.049165 4.2241e-07
11:67046076 A G 0.094971 1.4588e-05
11:67059499 T G 0.068625 7.4946e-06
11:67068859 C T 1.935628 -1.2574e-06
11:67074393 A G 0.037306 -1.5167e-05
11:67079076 T C 0.039390 7.7212e-06
11:67090571 T C 1.313865 1.0101e-05
11:67093486 T C 0.029228 -1.7314e-05
11:67099241 T C 0.162580 3.2837e-06
11:67116961 C T 0.023503 -1.7791e-06
11:67119427 A G 0.078682 -1.8330e-05
11:67123432 T C 0.028151 1.7850e-05
11:67123891 G T 0.048182 -3.2440e-06
11:67124992 G T 0.111936 -1.0131e-05
11:67132804 A G 0.020477 4.0099e-06
11:67133600 A G 0.365386 5.5443e-06
11:67136981 T C 0.115686 -3.5072e-06
11:67160933 A G 0.341169 3.3854e-05
11:67165254 T C 0.109467 -2.4634e-06
11:67165760 A G 0.040176 -2.2378e-05
11:67166984 C T 0.124335 -3.8081e-06
11:67167792 A G 0.045891 -1.6172e-05
11:67175349 A G 0.110256 -1.3085e-05
11:67180310 A G 0.023455 -1.2455e-05
11:67184725 A G 0.168097 -1.5505e-06
11:67192555 A G 0.737496 -1.2882e-05
11:67200819 T C 0.877331 -3.9566e-05
11:67224391 A G 0.102454 -2.0711e-06
11:67227006 A G 0.856735 -5.1401e-05
11:67230755 A C 0.151860 8.9332e-06
11:67230908 T C 0.037095 -2.0504e-06
11:67235351 G A 0.878909 -3.6869e-05
11:67242216 A G 0.114244 -2.2377e-05
11:67243330 A G 0.502429 5.4268e-05
11:67258805 C G 0.169073 -5.8472e-06
11:67262411 T C 0.032479 -7.9150e-06
11:67275063 T C 0.028844 1.0936e-05
11:67277988 T C 0.037194 2.9279e-05
11:67282071 T G 0.182448 -7.3988e-07
11:67288594 T C 1.115941 4.5894e-05
11:67306019 T C 0.086318 1.1076e-05
11:67312221 T C 0.976113 4.5152e-05
11:67324933 A G 0.877844 -3.9759e-05
11:67339949 A G 1.852941 1.0961e-05
11:67342203 A G 0.029806 -4.4080e-06
11:67344150 T C 0.124230 8.9830e-06
11:67346743 C T 1.848218 1.3742e-05
11:67346988 C T 0.894133 -2.7068e-05
11:67352256 A C 0.899678 -2.7976e-05
11:67352689 G A 0.706415 -2.7761e-05
11:67353579 T C 0.172558 -1.2071e-05
11:67360264 T G 0.161209 1.5129e-05
11:67363917 G A 1.902663 -5.2864e-06
11:67372477 T G 0.786814 -3.7374e-05
11:67372813 T C 0.091622 -2.7043e-06
11:67373669 A C 0.202320 1.4483e-05
11:67386311 T C 0.868716 -2.8588e-05
11:67395015 A G 0.038622 -4.7372e-06
11:67400615 A G 0.126297 2.4198e-06
11:67401299 A C 0.110307 -1.1539e-05
11:67402362 G T 0.626278 -3.1135e-05
11:67402937 C T 0.217007 1.1896e-05
11:67406302 A G 0.440583 -2.9175e-05
11:67411537 G T 0.225816 7.2724e-06
11:67413064 A G 0.132059 1.4309e-06
11:67414492 T C 1.631724 -1.6349e-05
11:67415054 T C 1.635641 -1.7351e-05
11:67416638 C T 0.059568 1.6758e-05
11:67416963 G A 1.294955 -1.3538e-05
11:67418178 C T 1.789789 7.3749e-06
11:67418740 G A 0.045986 1.1238e-05
11:67419855 A G 1.603506 1.0136e-05
11:67420328 A G 0.207787 -1.0728e-05
11:67433869 T C 1.792947 1.1181e-05
11:67440743 C T 1.603499 1.1879e-05
11:67441143 T G 0.113622 -2.1331e-05
11:67442350 T C 0.020253 9.9088e-07
11:67442661 T C 0.205832 -1.2305e-05
11:67451636 A G 0.058399 -1.1223e-05
11:67452985 T G 0.025917 -7.4209e-06
11:67452996 A G 0.170504 -1.0593e-05
11:67456736 A G 0.064127 7.2942e-06
11:67457095 C T 0.850510 1.2450e-05
11:67461945 G A 1.979115 -1.3938e-06
11:67468845 A T 0.141035 1.7378e-06
11:67470547 T G 0.493685 1.1916e-05
11:67470924 A C 0.106924 -1.8306e-05
11:67472905 C T 1.815519 -5.9389e-06
11:67477371 T C 0.581434 1.0671e-05
11:67511819 C T 0.956268 1.4994e-05
11:67515180 A C 0.187096 -1.4485e-05
11:67516924 T C 0.729361 2.8527e-05
11:67524358 G A 0.117885 -1.6822e-05
11:67535661 T C 0.800284 1.5679e-05
11:67536795 A G 1.940058 1.2738e-06
11:67539295 C T 0.296417 1.5647e-06
11:67545665 A G 1.313569 5.3167e-07
11:67579543 G T 0.308129 -5.9242e-06
11:67585849 A G 0.033821 -9.0425e-06
11:67602698 T C 0.959474 -1.3018e-05
11:67616520 T G 0.075847 -1.0554e-05
11:67618732 A C 0.192287 -4.1873e-06
11:67640697 G A 0.157493 -9.7636e-07
11:67655268 C T 0.414687 -2.6786e-06
11:67673682 A G 1.518874 3.0715e-06
11:67728617 A G 0.060184 5.7180e-06
11:67734144 G A 0.300085 1.0812e-05
11:67748817 A G 0.345296 8.5419e-06
11:67765056 C T 0.858401 1.4324e-05
11:67767363 A G 0.061595 1.4587e-05
11:67774231 G A 0.236087 1.4626e-05
11:67775128 C T 1.497584 9.1143e-06
11:67777216 A G 0.026899 9.4976e-06
11:67784593 C A 0.062081 1.1012e-05
11:67785118 A G 0.162790 -3.3844e-05
11:67793509 T C 0.472871 -1.1042e-05
11:67796801 C G 0.475635 -1.5522e-05
11:67797705 G C 1.124345 6.4451e-05
11:67804074 T C 0.365447 -6.7836e-06
11:67808146 A G 0.101954 -2.6992e-06
11:67809268 T C 0.115485 2.3304e-06
11:67816936 G A 0.538335 -9.2388e-06
11:67819682 A G 0.051198 -4.2539e-06
11:67821127 C T 0.133705 8.0350e-06
11:67823868 G A 0.080083 -7.8653e-06
11:67830360 A G 0.031469 2.2918e-06
11:67843662 C G 0.406408 4.8168e-05
11:67849583 C T 0.049617 -2.7836e-06
11:67854035 C T 1.785801 -5.1387e-06
11:67878157 T C 1.128612 1.8826e-05
11:67901177 A G 0.344507 -1.4060e-05
11:67905981 A G 1.215586 2.3814e-05
11:67917712 A G 0.046013 -8.8919e-06
11:67923282 A G 0.059857 4.5190e-05
11:67926946 T C 0.118596 -1.4286e-05
11:67933642 A C 0.136826 4.0970e-06
11:67936885 A G 0.036327 6.6505e-06
11:67937627 T C 0.028725 -2.1287e-06
11:67939678 A G 0.049620 -8.5870e-06
11:67945951 G T 0.113221 -2.9894e-05
11:67950788 G A 0.033463 -1.9459e-06
11:67961496 T C 0.033407 4.1740e-07
11:67968392 A G 0.066824 2.4797e-05
11:67976391 G A 0.090687 1.9268e-05
11:67983281 G A 0.886184 -1.2958e-05
11:67992324 G A 0.536540 -7.1662e-06
11:67994432 A G 0.337310 -9.6941e-06
11:68030015 T C 0.907229 3.0715e-06
11:68032384 G A 0.156137 -2.4559e-05
11:68032758 A G 0.039571 -8.8911e-06
11:68033980 T G 0.089800 -1.2125e-06
11:68034772 G A 0.589614 -1.3421e-05
11:68037232 C T 0.133470 -3.5567e-05
11:68040643 T G 0.161356 3.1524e-05
11:68044766 C T 0.032808 2.8046e-05
11:68046781 T C 0.366293 4.7192e-05
11:68046831 T C 1.585364 1.3940e-05
11:68050865 A C 0.028351 5.0480e-06
11:68056770 T C 0.265492 4.7224e-05
11:68060037 T C 0.052918 8.3104e-06
11:68066034 A G 0.732726 -3.9863e-05
11:68083673 T G 0.038224 9.3559e-06
11:68093193 T C 0.128921 -2.1858e-05
11:68093460 C T 0.628376 3.4771e-06
11:68098710 T C 0.106724 5.6094e-05
11:68100519 A G 0.039594 4.9476e-06
11:68101356 T C 1.107897 6.1695e-06
11:68106113 A G 0.075758 2.7393e-06
11:68110728 A G 0.207563 -2.9391e-06
11:68122295 G T 0.835418 -8.8656e-06
11:68124285 A G 0.086631 1.9569e-05
11:68125376 T C 0.057739 2.5170e-05
11:68126633 G C 0.022480 -1.0927e-05
11:68132916 T C 0.040271 1.0268e-05
11:68149981 T C 1.302659 1.2765e-05
11:68152032 G A 1.973998 1.2349e-05
11:68160264 C T 0.042562 -3.4424e-05
11:68160697 A G 0.355496 6.4830e-06
11:68162959 G A 1.317645 1.4393e-05
11:68171013 C T 1.821863 2.2727e-05
11:68171229 T C 0.038962 -8.3398e-07
11:68173153 G C 0.159000 1.2512e-05
11:68174189 A G 0.101787 2.1973e-05
11:68178752 A G 0.155790 -1.2149e-05
11:68187748 A C 0.032183 7.3732e-06
11:68192346 G T 0.656689 -9.3937e-06
11:68199008 C T 0.154090 -1.8856e-05
11:68201295 T C 0.307636 3.9391e-05
11:68203791 C T 0.027566 -1.1121e-05
11:68206626 T G 0.055128 -4.3525e-05
11:68206927 T C 0.033706 -1.6982e-05
11:68208037 C T 0.309846 -1.3454e-05
11:68213989 T C 0.026723 -1.4868e-05
11:68223346 A G 0.133246 -8.1233e-06
11:68231441 G A 0.052629 -1.3444e-05
11:68233806 T C 0.033056 -2.5847e-05
11:68236389 C T 0.246939 7.3600e-07
11:68260186 G A 0.056209 2.2737e-05
11:68276850 T C 0.157177 -8.6689e-06
11:68281455 T G 0.066433 5.6713e-06
11:68289338 G A 0.230148 -2.7372e-06
11:68291116 A G 0.050202 -1.8884e-05
11:68301847 T C 0.219333 -7.1850e-06
11:68302798 A G 0.054764 -1.1373e-05
11:68303684 C G 0.037969 -3.3913e-05
11:68304227 A G 0.040499 4.0196e-05
11:68331663 A G 0.165490 1.7874e-05
11:68338940 C T 0.027698 -1.8924e-05
11:68340312 T C 0.218214 -1.6226e-05
11:68342402 T C 0.033359 -2.4723e-05
11:68361502 G A 0.134939 -1.2669e-05
11:68363873 G A 0.152162 7.3345e-06
11:68366644 T A 0.075350 2.3886e-06
11:68377475 G A 0.028038 1.9926e-06
11:68382119 A C 0.027498 -1.4025e-05
11:68382331 A G 0.037680 -1.4919e-05
11:68388567 T C 0.470505 2.9115e-06
11:68408886 A G 0.217789 -1.6669e-05
11:68419122 C A 0.027739 -1.7744e-05
11:68423272 C A 0.156276 -1.4234e-05
11:68428880 A G 1.462158 -6.5911e-06
11:68433177 T C 0.238610 -9.9098e-06
11:68445688 C T 1.417675 -8.5225e-06
11:68446424 T C 1.601031 -2.1272e-05
11:68453429 C A 0.106860 3.6673e-06
11:68459203 T G 1.297131 -2.1034e-05
11:68460738 T C 0.139791 -9.2025e-07
11:68467359 T C 0.037299 -5.6996e-06
11:68480979 G A 0.055924 4.5799e-06
11:68481962 G A 0.054761 -1.7715e-05
11:68484882 T C 0.054554 -1.3668e-05
11:68487280 G A 0.335267 -2.5064e-05
11:68487513 G A 1.392622 -3.1830e-05
11:68488141 A C 0.184124 2.3247e-05
11:68495118 A G 0.172561 -1.7496e-05
11:68512145 T C 1.244355 -2.3782e-05
11:68512543 G A 0.204336 -4.0384e-05
11:68512867 T G 0.032795 -1.4171e-05
11:68514575 G C 0.121744 -1.2872e-05
11:68529378 G C 1.654993 4.5518e-05
11:68530318 A C 1.876127 8.2273e-06
11:68537578 A G 0.030126 5.7724e-06
11:68545550 G A 0.091887 -5.1244e-06
11:68549546 C T 0.906998 -1.0397e-05
11:68550068 C T 0.108448 9.0913e-06
11:68558187 A G 1.772854 7.6849e-05
11:68562328 T C 0.132229 2.2850e-06
11:68568686 T C 0.020821 1.1071e-06
11:68575177 A G 0.084530 -8.2649e-06
11:68576951 G A 0.043827 -4.5967e-07
11:68578928 C T 0.026403 -2.0551e-05
11:68579639 T C 0.194099 -3.3083e-05
11:68589257 A G 1.746438 3.0432e-05
11:68595250 C T 1.756828 -1.2990e-05
11:68595289 T C 0.061350 1.2921e-05
11:68598455 G A 0.067187 1.4248e-05
11:68598684 C T 1.850935 -1.3351e-06
11:68603346 C T 1.194837 -8.2526e-06
11:68612927 A G 1.097589 -1.3229e-05
11:68614062 T G 0.093471 -1.6461e-05
11:68616449 T C 0.640683 4.4941e-07
11:68619661 A G 0.058171 -9.3408e-06
11:68629929 A G 0.569399 -1.2206e-05
11:68636116 T C 0.077533 -4.4694e-06
11:68645386 T C 0.051409 -7.7072e-06
11:68662167 T C 0.567067 -9.0008e-06
11:68662384 G A 0.022344 -2.6968e-06
11:68664756 T C 0.058287 -2.1034e-05
11:68665480 C T 0.064253 9.9973e-06
11:68667198 C A 0.569875 -1.2350e-05
11:68670389 T C 0.031969 -2.9289e-05
11:68678962 C T 1.695709 -3.1709e-05
11:68680577 T C 0.373080 -5.5320e-06
11:68691237 G A 0.020504 -1.9955e-05
11:68694931 A G 0.026848 1.0473e-05
11:68700257 G A 0.061435 4.0709e-06
11:68703959 G A 0.581227 -1.5643e-05
11:68704028 T C 0.501294 -1.8344e-05
11:68705674 A C 0.599555 4.4668e-06
11:68706610 T C 0.044211 5.0503e-06
11:68709358 A G 0.178763 -1.4528e-05
11:68722852 A G 0.025516 -1.3280e-05
11:68730729 G A 0.577096 -1.6806e-05
11:68733800 A G 0.109433 9.4010e-06
11:68737011 G A 0.509239 -1.5036e-05
11:68749540 C T 1.117600 -5.5271e-06
11:68761422 T G 0.858061 1.8893e-06
11:68777323 C T 0.564469 -7.9533e-06
11:68778000 G C 0.072460 1.2224e-06
11:68782223 G A 0.707942 3.9187e-06
11:68785749 T C 0.039465 -4.8743e-05
11:68785803 G A 0.521359 -1.7439e-05
11:68789606 A G 0.726270 4.0876e-07
11:68791294 T C 0.159907 -1.5400e-05
11:68793206 G A 0.921736 2.2929e-05
11:68797752 G A 0.943206 -1.2117e-05
11:68798901 A G 0.452295 1.8691e-05
11:68800617 C A 0.457769 1.8503e-05
11:68804451 T C 0.533337 2.4406e-05
11:68804806 T G 0.583464 -1.9608e-05
11:68808272 C T 0.369476 -3.0073e-05
11:68808831 A C 1.939684 -1.5324e-05
11:68809691 C T 0.194137 -1.4653e-05
11:68810837 A G 1.888115 1.1056e-05
11:68811777 T C 0.323225 1.3669e-05
11:68831364 A G 0.215790 2.1595e-05
11:68840160 G A 0.649917 -2.1671e-05
11:68840490 T C 0.035290 -6.9579e-06
11:68842021 T C 0.258767 3.4744e-06
11:68843715 A G 0.073654 8.3409e-06
11:68844942 T G 0.035501 1.4948e-05
11:68846399 T A 0.320144 1.4437e-05
11:68846578 A G 0.082289 -9.6888e-06
11:68849601 A G 0.041753 1.4692e-05
11:68851466 T G 1.025159 4.3026e-06
11:68855197 G T 0.956605 1.5679e-06
11:68855363 A G 0.814404 5.4422e-06
11:68860146 G A 0.173442 -6.2965e-06
11:68867121 A C 0.306161 1.6956e-05
11:68867835 C T 0.318441 1.5755e-05
11:68877588 C T 0.539576 5.8577e-07
11:68882151 A C 0.029262 -1.3790e-05
11:68884755 G A 1.338048 -6.9161e-06
11:68887017 T C 0.462536 -8.1130e-06
11:68891695 T C 0.392822 1.7736e-05
11:68893849 T C 0.075337 -9.4814e-07
11:68894806 T C 0.134419 8.9800e-06
11:68898009 A G 1.148242 2.0680e-05
11:68901196 C G 0.246844 -3.0506e-06
11:68909579 G A 0.298287 1.0798e-05
11:68912835 G A 0.051589 -2.4316e-08
11:68918985 C A 0.118457 -2.4153e-05
11:68919430 C T 0.072698 1.1779e-05
11:68920808 A G 0.197652 -1.2120e-05
11:68922043 G A 0.183665 2.5525e-05
11:68926522 T C 0.595054 9.8832e-06
11:68935486 T C 0.197047 2.4734e-05
11:68938776 A G 0.192940 -2.2527e-05
11:68947810 A G 0.090636 -7.2312e-06
11:68958660 G T 0.967613 2.1434e-05
11:68963173 T C 0.042093 -1.0136e-05
11:68966882 G A 1.929865 8.1469e-06
11:68967641 C T 1.234306 1.2962e-05
11:68969413 G A 0.023428 -1.5384e-05
11:68976813 A G 0.092961 1.1160e-05
11:68977585 A G 0.079345 3.0499e-06
11:68978580 A G 0.433460 -1.9346e-05
11:68994497 G T 1.022476 -4.2541e-06
11:68994667 G A 1.014735 -3.7293e-06
11:68995958 G A 0.342974 -8.1771e-06
11:69015871 A G 0.228808 -5.7659e-06
11:69018083 A G 0.084166 -1.4612e-05
11:69019231 A G 0.025084 2.3904e-06
11:69030990 T A 0.363584 -2.0212e-05
11:69031197 C T 0.363172 -2.1168e-05
11:69032731 T C 0.043429 1.5852e-05
11:69036597 A G 0.042307 -3.0425e-06
11:69042608 T C 0.026498 7.5131e-06
11:69044471 T C 0.113146 -2.5474e-05
11:69053187 T C 0.086274 -2.2832e-06
11:69054049 A G 0.076958 1.4622e-06
11:69055415 C T 0.207614 2.3830e-06
11:69056594 C G 0.035685 1.1088e-05
11:69063393 C T 0.324285 -9.9457e-08
11:69063476 T C 0.042399 -2.4001e-05
11:69063510 A G 0.222556 -2.7369e-06
11:69063728 C G 0.223589 -2.1364e-06
11:69063767 A C 0.119701 -9.3826e-06
11:69063984 T C 0.097021 1.1979e-06
11:69069538 A G 0.149912 -1.5268e-05
11:69073647 G A 0.697511 -1.7015e-05
11:69074090 A G 0.215488 -1.3928e-07
11:69076514 T C 0.047706 -2.2534e-05
11:69078571 G C 0.435221 8.6558e-07
11:69078651 T C 0.131434 -1.7206e-05
11:69079134 G T 0.432311 2.6752e-05
11:69084550 C T 0.660803 1.1700e-05
11:69089219 G A 0.213747 2.3808e-05
11:69143284 G A 1.594255 -7.9862e-06
11:69167001 T C 0.273842 -4.2932e-06
11:69173318 A C 0.278296 -4.8009e-06
11:69175126 A G 0.093590 -5.6635e-06
11:69175903 C T 0.026077 3.4135e-06
11:69182720 G A 0.179528 1.8723e-05
11:69185806 T C 0.760778 5.6178e-06
11:69192472 G A 0.326839 1.5039e-05
11:69197584 G A 1.911771 1.7365e-05
11:69201113 A G 0.117559 2.9524e-05
11:69207590 C T 0.392503 -6.1531e-06
11:69223950 T C 0.190183 7.3353e-05
11:69229467 A G 0.072158 -2.1275e-05
11:69234086 G A 0.648397 -2.0129e-05
11:69234494 T C 0.816811 -4.9714e-05
11:69239741 A G 0.169617 -3.7183e-05
11:69241807 A G 1.895581 -1.4018e-05
11:69245812 C A 0.702274 -6.7738e-06
11:69247621 T C 0.028378 4.0128e-05
11:69255125 C T 0.254623 5.8857e-06
11:69255905 A C 0.025689 -4.3130e-06
11:69260580 T C 0.156225 -2.7314e-05
11:69262428 C T 0.946568 -1.1328e-05
11:69269768 A G 1.289998 1.9815e-05
11:69269858 T C 0.213397 1.1420e-04
11:69272876 T C 0.066817 -1.5067e-05
11:69275865 A G 0.656812 1.2350e-05
11:69277890 T C 0.229576 -8.9496e-06
11:69281829 C A 1.140657 1.5922e-05
11:69283424 G A 0.461587 6.2380e-06
11:69289803 T C 0.052860 -1.6620e-05
11:69295887 T C 0.052633 7.0509e-06
11:69299771 G A 1.671271 1.2175e-05
11:69300075 A G 0.314949 -8.7615e-06
11:69306579 A G 1.054662 1.1504e-05
11:69308023 T C 0.096521 2.4215e-06
11:69309734 A G 0.036147 -2.0182e-05
11:69311989 T C 0.652317 -5.8891e-06
11:69314267 C T 0.648445 -6.7218e-06
11:69320462 A G 0.237042 5.5222e-05
11:69323264 T C 0.197836 -1.2115e-05
11:69327608 G C 0.684558 -3.9456e-06
11:69332260 G A 0.657033 1.8755e-06
11:69332712 T C 0.412732 4.7868e-06
11:69339617 G A 0.212248 -5.8455e-05
11:69343155 T C 0.146910 2.4328e-05
11:69343815 T C 0.080076 -2.4658e-05
11:69349388 A G 0.038870 -1.8963e-05
11:69351721 T G 1.338320 3.8072e-05
11:69353882 T G 0.044174 8.7062e-06
11:69377509 T C 0.150123 -2.9365e-05
11:69378694 A G 0.047404 -9.2073e-06
11:69378833 C T 1.311369 2.2003e-05
11:69379287 T G 0.099350 6.3667e-06
11:69387281 A G 0.062122 1.1614e-05
11:69392272 G T 0.154542 -1.1860e-05
11:69392304 A G 0.960025 -4.7403e-06
11:69392952 A G 1.180133 -2.0080e-05
11:69393671 A G 0.702012 -1.5827e-05
11:69394391 G A 0.219547 -1.7996e-05
11:69396083 T C 0.078815 1.2476e-05
11:69404263 G A 0.061285 1.1542e-05
11:69414781 C T 1.468965 2.3806e-05
11:69418436 G A 0.047081 -8.4635e-06
11:69421189 G A 0.043596 -1.2795e-05
11:69422764 T C 0.056933 1.3935e-05
11:69423323 T C 0.085455 2.1309e-05
11:69424370 T A 0.022446 -7.3720e-06
11:69431628 A G 0.134497 3.3182e-06
11:69435230 G A 1.443775 2.7995e-05
11:69443552 A G 0.039747 1.5952e-05
11:69443822 C T 1.106095 2.5314e-05
11:69446552 G A 0.074942 2.4496e-05
11:69446719 C T 1.138978 1.9892e-05
11:69448575 G T 0.930899 1.4433e-05
11:69452559 T C 1.049947 -9.3801e-06
11:69453506 A G 0.225670 -1.5798e-05
11:69455451 A G 0.041716 2.9098e-05
11:69461686 T C 0.043599 -1.5474e-05
11:69462910 A G 0.883814 1.1705e-05
11:69464793 A G 1.096263 7.6532e-05
11:69468586 A G 0.029578 -5.9244e-06
11:69468776 T C 0.106465 2.2735e-05
11:69469423 T C 0.044589 -3.3456e-05
11:69472462 G C 0.029959 -2.2388e-06
11:69480191 G A 0.030942 -5.6444e-06
11:69482068 G A 0.207342 -1.3218e-05
11:69482224 G A 0.048879 -1.6483e-05
11:69488190 T C 0.081909 -1.4262e-05
11:69490301 T C 0.245314 -2.6194e-05
11:69500363 A G 1.288455 5.2823e-05
11:69512114 C T 0.049362 -8.6137e-08
11:69513338 G A 0.583015 -3.5241e-06
11:69524372 A G 0.188037 1.5686e-05
11:69525436 G A 1.691293 1.9916e-05
11:69525494 A C 0.112164 9.7153e-07
11:69527454 T C 1.119211 1.1703e-05
11:69534731 A G 0.047057 -2.8714e-05
11:69535206 C A 0.079253 6.6352e-06
11:69542062 A G 0.050797 -3.9852e-06
11:69542387 T C 0.061493 -1.4683e-05
11:69543611 C T 1.277283 -2.3252e-05
11:69544060 T C 0.054877 2.3005e-05
11:69548969 C A 0.046156 -1.2273e-06
11:69553604 A C 1.341930 -2.2057e-06
11:69553799 C T 0.328453 -2.0839e-05
11:69554299 C T 0.047547 2.2530e-06
11:69556527 G T 1.769393 -2.7702e-05
11:69563733 T C 0.734617 1.6941e-05
11:69564767 T G 0.020759 -1.0165e-05
11:69570988 C T 1.182754 1.8880e-05
11:69571092 G A 0.089742 -1.8955e-05
11:69571808 A G 0.040628 -4.7883e-06
11:69580445 G A 0.683653 -5.1130e-06
11:69583717 T C 0.078410 4.1600e-06
11:69584735 T C 0.072277 -2.1298e-05
11:69587734 G A 0.030211 -1.2925e-07
11:69591809 T C 0.701594 -1.5009e-05
11:69592714 C T 1.915334 7.9659e-06
11:69595522 T C 0.101699 -1.5229e-05
11:69596523 A G 0.756682 -9.9085e-06
11:69596699 C T 1.577460 -1.1335e-05
11:69597244 T C 0.190676 -5.4342e-06
11:69597631 A G 0.194181 3.8817e-06
11:69597881 C T 0.292664 9.4938e-06
11:69598714 G T 0.152013 3.1081e-05
11:69600537 T A 0.145485 9.7221e-06
11:69602803 T C 0.057423 2.2394e-05
11:69603639 C T 0.046646 -2.6895e-06
11:69603669 C A 0.879374 -1.8246e-05
11:69604381 G C 0.844397 -2.9233e-06
11:69610794 A G 0.485042 1.8901e-07
11:69611301 C T 0.028174 -5.4575e-06
11:69613221 C A 0.256993 -3.3926e-05
11:69613533 G A 1.109750 -4.8927e-05
11:69619898 A G 0.066310 -3.3464e-06
11:69625473 A G 0.073096 6.5850e-05
11:69627762 G A 1.598712 3.5011e-06
11:69629390 A G 1.010397 1.6898e-05
11:69630978 A G 1.084734 3.1145e-05
11:69645538 C T 0.031210 -1.0747e-06
11:69647699 A G 0.046578 -1.5765e-05
11:69650253 T C 0.195388 -3.4449e-05
11:69657107 C A 0.611274 -1.1745e-05
11:69662762 T C 0.084095 -3.7844e-06
11:69667324 A G 1.248663 1.6806e-05
11:69669641 T C 1.431611 3.7674e-05
11:69675060 T G 0.339588 1.7051e-05
11:69676502 T C 0.828768 -2.1908e-05
11:69679312 A G 0.081218 5.8643e-05
11:69679976 T C 0.066184 -3.9402e-06
11:69680526 C T 0.030034 -2.0066e-06
11:69684293 C T 0.287520 2.2513e-05
11:69688098 A G 0.758715 -2.7916e-06
11:69691270 T C 0.821795 1.5448e-05
11:69691462 G A 1.392530 6.1286e-06
11:69692121 C T 1.674579 2.2193e-05
11:69695986 G C 0.286914 6.3999e-06
11:69699010 T C 1.302513 1.3426e-05
11:69699946 A G 0.363383 8.1787e-06
11:69701016 T G 0.077060 3.5307e-06
11:69703028 A G 1.452414 -4.7302e-05
11:69707276 G A 0.088763 2.6534e-06
11:69708906 G C 1.221913 1.4484e-05
11:69791513 C A 0.963894 -3.0955e-05
11:69802761 C T 1.644273 -3.0970e-06
11:69806083 A G 0.051042 1.4048e-05
11:69806270 A G 0.342111 2.8574e-05
11:69807194 A C 0.763481 3.9018e-05
11:69810666 G A 0.235859 1.4790e-05
11:69810922 A G 0.282869 8.9909e-06
11:69810988 G C 0.983504 -2.3286e-05
11:69813245 T C 1.300470 -1.4081e-05
11:69816812 T C 0.159880 3.9940e-06
11:69819628 T C 1.468479 -5.4051e-06
11:69820138 C T 0.135650 4.0194e-06
11:69824156 A G 1.071430 -3.6788e-05
11:69824854 G A 0.024064 -9.0425e-06
11:69828356 T C 0.031945 9.4172e-06
11:69830570 T C 0.238515 -9.7868e-06
11:69831126 T C 0.035246 6.9798e-06
11:69834187 A G 0.060656 -7.0742e-06
11:69834401 A G 0.078312 -1.0879e-06
11:69835356 G T 1.730717 2.4006e-06
11:69836605 T G 0.256299 1.6918e-05
11:69837651 A C 0.384486 1.8260e-05
11:69841128 A G 0.074602 4.1568e-06
11:69843124 A G 1.848823 9.7983e-06
11:69845705 C A 0.031945 2.3094e-07
11:69851980 A G 1.092509 1.1916e-05
11:69853916 T G 0.428252 9.5441e-06
11:69855161 G T 0.035287 4.1143e-08
11:69859196 A C 0.198458 -1.7322e-05
11:69864831 C T 0.026515 4.4817e-06
11:69864938 G A 0.022452 -1.3566e-05
11:69867788 A G 0.181153 -3.3199e-06
11:69876059 T C 0.446026 1.4438e-05
11:69879733 G A 0.096320 1.4083e-05
11:69886462 T C 1.237498 3.6106e-05
11:69895214 T C 0.058423 2.3578e-06
11:69897388 T C 0.265768 5.3242e-05
11:69898494 A C 0.618615 8.8129e-06
11:69908721 C T 0.028919 -4.5528e-07
11:69912172 G A 0.024061 -4.5939e-06
11:69914299 T C 0.043317 6.5246e-06
11:69914307 A C 0.046251 1.5245e-05
11:69917160 A G 0.226979 -2.1605e-06
11:69917227 G T 0.158629 7.1119e-06
11:69919434 C A 1.510963 -2.3101e-07
11:69924352 G C 0.903503 -1.2671e-05
11:69933891 A G 0.095375 -9.7542e-06
11:69937161 A G 0.038234 9.6533e-06
11:69938030 T G 0.281152 2.0848e-05
11:69941786 T C 0.675276 -4.4934e-06
11:69944120 A G 1.192648 3.8295e-06
11:69944316 T G 0.080484 -1.4677e-05
11:69946058 T C 0.087991 2.8396e-05
11:69946971 A G 0.632840 -1.3571e-05
11:69947141 G A 0.639136 -3.2002e-05
11:69949036 T C 0.677945 -5.4035e-05
11:69949327 T C 0.801464 4.6182e-05
11:69954929 T G 1.672125 9.9666e-07
11:69955637 C A 1.691439 -2.7422e-06
11:69955885 A G 0.199145 -5.8850e-06
11:69960247 C T 0.028847 4.2547e-06
11:69962432 T A 0.367415 -3.6568e-05
11:69962642 G A 1.757365 -7.4337e-06
11:69964074 C T 0.870484 -1.1653e-05
11:69964525 T G 1.370009 -3.3959e-05
11:69973982 C T 1.686683 -1.1450e-05
11:69974423 C T 1.602571 4.3343e-06
11:69975570 G A 0.985666 -4.3559e-05
11:69978691 A G 0.062672 -1.8127e-05
11:69990654 A G 0.091533 -3.9304e-06
11:69993574 A G 0.633224 -1.1071e-06
11:70001534 C T 1.381888 -3.5537e-06
11:70001711 A C 0.259821 1.6016e-05
11:70002012 T C 0.331010 -2.1624e-05
11:70004396 A G 1.568192 3.2505e-06
11:70005641 A G 1.033301 8.7506e-06
11:70007311 G A 1.293282 2.2399e-05
11:70007770 C T 0.135405 -1.7482e-06
11:70017682 T C 0.278520 -8.6376e-06
11:70018687 A G 0.239997 5.1892e-06
11:70019211 G A 0.230035 3.3153e-06
11:70023419 C T 0.055563 -3.3160e-06
11:70025015 T C 0.069200 3.8823e-06
11:70030105 A G 0.050294 3.0789e-06
11:70030645 C T 0.752772 9.7580e-06
11:70031136 G A 0.048920 2.9534e-05
11:70035660 T G 0.039880 -8.4798e-06
11:70045744 A C 0.272996 7.4570e-06
11:70054698 A G 0.024115 4.1289e-06
11:70054945 A T 1.135673 4.6849e-06
11:70056510 A G 0.059976 2.7677e-05
11:70059993 T C 0.046935 -6.4185e-07
11:70087198 G A 1.385543 3.5516e-05
11:70089036 T C 0.076928 1.1872e-05
11:70090706 T C 0.123148 9.7853e-06
11:70093572 T C 0.294833 -9.1700e-06
11:70094091 A G 0.048016 4.5856e-07
11:70097896 C G 0.083955 1.9815e-06
11:70098590 C T 0.197506 3.4721e-06
11:70101262 T G 0.144278 -9.1258e-06
11:70105199 T C 0.050297 -8.6683e-06
11:70116070 T C 0.134548 -1.5641e-05
11:70125737 G A 0.025026 -1.7270e-05
11:70131050 T C 0.080379 3.2598e-05
11:70138710 C T 1.768792 -1.7754e-05
11:70139589 G A 0.043939 1.4084e-05
11:70147725 T C 0.054873 4.3732e-06
11:70163518 G A 0.049263 1.1219e-05
11:70165519 A G 0.083687 8.7387e-06
11:70179333 G A 0.448175 4.3577e-06
11:70179549 A G 0.040706 -1.7368e-05
11:70179848 C T 1.900440 -1.4368e-05
11:70180285 T A 0.688794 -3.2474e-06
11:70187627 G A 0.034294 7.5623e-06
11:70187783 G A 0.706565 5.9309e-07
11:70189916 T C 0.076591 -8.3252e-06
11:70193478 A G 0.048570 -2.0298e-05
11:70205017 A C 0.245287 -6.5092e-06
11:70211073 A G 0.033845 6.7533e-06
11:70212333 G A 0.050362 3.2673e-05
11:70219137 C T 1.662972 -6.6834e-06
11:70224419 A G 0.033866 1.4630e-05
11:70230029 T C 0.080583 3.0659e-05
11:70233971 G A 0.211455 -3.8421e-06
11:70246956 A C 0.303924 6.6181e-06
11:70266858 T C 0.096307 -1.1598e-05
11:70269887 A G 0.213577 1.0882e-05
11:70278475 T C 0.082388 6.9351e-06
11:70279766 T C 0.418158 -5.9405e-06
11:70280403 T C 0.084513 3.5898e-05
11:70281845 A G 0.112864 -1.4386e-05
11:70282629 C A 0.437200 1.4081e-05
11:70285771 G C 0.041512 -1.8279e-05
11:70294952 G T 0.039805 -6.7094e-07
11:70295761 A G 0.606331 -6.1986e-06
11:70295897 T C 0.297988 3.7792e-06
11:70307800 C A 0.898124 -8.0941e-06
11:70312109 T C 0.069666 9.2013e-06
11:70331077 T C 0.450993 7.8158e-06
11:70331937 A G 0.028987 8.7024e-06
11:70333498 C T 0.057107 -1.1974e-05
11:70336618 G A 0.043606 3.4240e-06
11:70342417 G A 0.864799 1.8902e-05
11:70343474 C T 0.029439 4.0381e-06
11:70350286 A G 0.035895 1.3730e-05
11:70351818 C G 0.038523 -4.4552e-07
11:70356504 A G 0.054248 -1.5295e-05
11:70364110 C A 0.228482 2.3368e-05
11:70364659 T C 0.419667 1.5636e-05
11:70368221 T C 0.077057 1.1535e-05
11:70370330 G A 0.030823 1.6311e-06
11:70371302 T C 0.039917 -3.5216e-06
11:70371666 A G 0.077917 -7.9494e-06
11:70371965 T C 0.028361 -1.3936e-05
11:70372950 C T 0.192620 3.5277e-06
11:70378972 A G 0.159441 -4.7105e-06
11:70379131 G A 0.528914 -1.9390e-05
11:70380055 T C 0.106268 3.9005e-05
11:70380082 G A 0.074976 2.8714e-06
11:70383333 T C 0.147291 -3.9510e-05
11:70386450 T C 0.072097 1.1594e-05
11:70387002 A G 0.038843 4.2604e-05
11:70387286 G A 0.265271 -9.9957e-06
11:70388251 T C 0.489996 3.9473e-05
11:70390462 A G 0.303730 9.6555e-06
11:70391158 T C 0.068506 -5.9303e-06
11:70394936 C A 0.273849 2.1398e-05
11:70403128 T C 0.256969 1.3676e-05
11:70412710 C A 0.038571 -2.8011e-06
11:70414988 T C 1.518796 -3.1241e-06
11:70415074 A G 0.051453 2.1645e-05
11:70417181 C G 0.067605 -3.4792e-06
11:70418863 T C 0.027447 -2.5280e-06
11:70419528 C T 0.047635 1.5197e-05
11:70420548 G A 0.821883 8.7715e-05
11:70424257 G A 1.692578 4.0443e-05
11:70424351 G A 0.393784 -1.5802e-06
11:70424411 T C 0.434382 2.1153e-05
11:70432849 A G 0.055594 -1.5852e-05
11:70434943 A G 0.075887 1.2302e-05
11:70438952 A G 0.575835 -3.0211e-05
11:70443511 C T 1.484971 5.3097e-06
11:70444446 A G 0.399884 4.3019e-05
11:70451071 A G 0.022350 -1.1157e-05
11:70453847 C T 1.077054 5.1560e-05
11:70454925 A G 0.323422 5.4988e-06
11:70458357 G A 1.028045 -1.2228e-05
11:70458920 C T 0.064223 -1.0104e-05
11:70461590 T G 0.809692 -1.1818e-05
11:70461955 G A 0.163637 -1.9227e-05
11:70466674 C T 0.027001 7.6592e-06
11:70469480 T C 0.488422 6.9418e-06
11:70470511 A C 0.349662 -2.0563e-05
11:70474559 G A 0.069061 6.1296e-06
11:70477958 T C 0.113136 2.2351e-05
11:70479590 C A 0.112718 1.8800e-07
11:70481507 C T 1.189693 -2.5618e-05
11:70481924 C G 0.072994 6.1655e-05
11:70484127 G A 1.252634 -4.5849e-05
11:70486256 A G 0.047567 3.0973e-05
11:70490015 T C 0.061850 -2.4876e-06
11:70490161 A G 0.072222 6.8176e-06
11:70494097 C T 0.633339 -4.0589e-07
11:70505640 G A 0.142167 -1.2193e-06
11:70511624 C T 1.084887 8.6962e-06
11:70512509 T C 0.072545 9.8205e-06
11:70514410 G A 0.200260 6.3064e-06
11:70517927 A G 0.624751 9.1666e-06
11:70531716 A G 0.127272 1.7524e-05
11:70534467 G A 0.066259 -1.8775e-05
11:70537560 T C 0.161223 9.9244e-06
11:70544864 C G 0.036466 -1.8060e-06
11:70552397 C T 0.905118 -1.8307e-07
11:70559893 G A 0.932704 1.6876e-05
11:70566813 A G 0.708193 -1.1091e-05
11:70568078 T C 0.056726 -2.0428e-05
11:70569819 T C 0.039979 1.0474e-06
11:70594495 C A 0.844084 1.3741e-05
11:70608227 C T 0.079280 -1.2823e-05
11:70608394 T C 0.931613 -1.1869e-05
11:70611969 C T 1.027389 -1.0271e-05
11:70613047 A G 0.399982 1.1621e-05
11:70613589 T C 0.112017 -1.8098e-05
11:70614270 C A 1.973852 -1.5179e-06
11:70616492 T C 1.918952 -3.6895e-07
11:70619627 G A 0.093169 -2.3384e-05
11:70628912 G A 1.674358 -4.6176e-06
11:70628945 A G 0.856959 3.0424e-05
11:70632138 T C 0.057158 2.0538e-05
11:70634248 A C 0.050372 1.8582e-06
11:70635010 A C 0.195129 -1.7656e-05
11:70642923 T C 0.113561 1.8798e-05
11:70649223 A G 0.490941 8.9045e-06
11:70665521 A G 1.828221 1.9253e-05
11:70666765 T C 0.431437 1.3110e-05
11:70671860 A G 0.138720 -1.7034e-05
11:70685757 A C 0.058008 -3.5383e-06
11:70686177 G A 1.349043 -1.0801e-05
11:70686675 C G 0.050715 1.4781e-05
11:70694440 A G 0.121935 -3.8531e-07
11:70695913 T C 0.026291 9.5004e-06
11:70704860 G A 0.370329 1.6225e-05
11:70708542 C T 0.072831 1.1915e-05
11:70708909 A G 0.104018 -1.3768e-05
11:70715965 T G 0.107611 9.7492e-06
11:70718694 T C 0.043266 -1.7416e-05
11:70719897 G A 0.152638 -1.3382e-05
11:70721379 G C 0.064399 2.3697e-05
11:70723344 T C 0.093876 2.8544e-05
11:70724261 T C 0.513754 -1.2821e-05
11:70725235 A G 0.576396 2.6912e-06
11:70726062 A G 0.099190 -1.3515e-05
11:70730709 C T 0.218061 2.6975e-05
11:70731219 G C 0.138012 3.5742e-07
11:70731534 G A 1.975406 9.5200e-07
11:70735717 G A 1.975480 2.1739e-06
11:70738615 A G 0.195646 -2.2294e-05
11:70748041 C A 0.304461 -3.5058e-06
11:70748060 T C 0.082143 3.4807e-06
11:70752717 G A 0.406976 -5.1060e-07
11:70754389 T C 0.432063 3.5511e-06
11:70787223 A G 0.023228 -4.7486e-06
11:70789000 A G 0.624466 1.0004e-07
11:70790852 C G 0.348767 -9.3857e-08
11:70795997 A G 0.029463 8.7595e-07
11:70798517 G C 0.061520 4.2514e-06
11:70800675 T C 0.066497 6.0152e-06
11:70811272 C A 1.398146 -6.4965e-06
11:70815284 C T 0.578238 -2.0487e-06
11:70817556 C T 1.130931 -4.3701e-06
11:70826765 A G 0.097272 1.0202e-05
11:70827263 T C 0.630466 7.9115e-07
11:70840797 C T 1.458153 9.7423e-07
11:70846838 G A 0.105150 -6.2176e-06
11:70848848 G A 0.946939 1.5642e-05
11:70851527 T C 0.258070 -1.5414e-05
11:70864556 C T 0.444391 -1.7213e-05
11:70864702 C T 1.142266 9.5390e-07
11:70868563 A G 0.088361 1.0009e-05
11:70874978 C T 0.074456 1.2265e-05
11:70881773 A C 0.027505 -8.0919e-06
11:70881983 A G 0.257424 -1.6056e-05
11:70882388 T G 0.904152 -3.0076e-06
11:70888224 G A 1.970357 -1.7132e-05
11:70888918 T C 0.056434 -5.1019e-07
11:70892064 T C 0.707571 1.2249e-06
11:70905984 C T 0.218850 -1.8878e-05
11:70906073 A G 0.331636 2.3030e-06
11:70911124 A G 0.112840 1.3213e-06
11:70912904 G C 0.069938 8.6220e-06
11:70917460 A G 0.084088 3.1823e-07
11:70919484 A G 0.375871 -6.2115e-06
11:70925859 G A 0.723020 2.2833e-06
11:70925893 A G 0.040543 6.1023e-06
11:70927063 A C 1.259301 8.7001e-07
11:70927623 A G 0.036140 2.8434e-07
11:70929599 A G 0.056083 -1.8218e-06
11:70935766 C T 0.808223 1.8401e-06
11:70935866 T G 0.045796 -4.4447e-06
11:70936049 T C 0.059779 -4.3382e-06
11:70938364 T G 0.021728 -8.7359e-07
11:70953744 T C 0.043586 -8.4682e-08
11:70956497 T G 0.531657 4.6540e-06
11:70958610 G A 0.179252 -1.5899e-05
11:70964049 C A 0.037843 -2.6775e-06
11:70965396 T C 0.056308 1.0184e-05
11:70966863 C T 0.780932 5.3217e-06
11:70967434 C G 0.548633 8.4226e-06
11:70969682 A G 0.725927 1.2676e-05
11:70973873 C T 0.055737 1.0229e-05
11:70981547 A G 0.079573 -5.7148e-06
11:70983774 T G 0.089402 -1.8745e-07
11:70985545 C T 0.261123 -1.3519e-05
11:70996314 A G 0.405113 1.9341e-05
11:70998386 G A 0.031047 -8.6890e-06
11:71012160 T C 0.080858 -3.9506e-06
11:71015050 T C 0.337623 1.2762e-05
11:71016165 G A 0.679261 3.1971e-06
11:71019412 A G 0.688804 -1.5583e-05
11:71027992 A G 0.794290 3.6378e-07
11:71030935 C A 0.111120 -7.1742e-06
11:71037575 A G 0.034321 -1.0179e-05
11:71050322 A G 0.041723 9.7487e-07
11:71053298 T C 0.064229 1.4997e-05
11:71056149 T G 0.247211 -2.8607e-05
11:71058433 C G 0.030921 -4.4128e-06
11:71063989 T C 0.060925 -1.1950e-05
11:71064034 T C 0.063515 -8.3022e-06
11:71067224 A G 0.162868 -2.3842e-06
11:71071102 G T 0.150174 -3.3047e-05
11:71072086 A T 0.042093 9.9364e-06
11:71077501 A G 0.061180 -3.9747e-05
11:71080518 A C 0.027719 1.0196e-05
11:71081060 T G 0.501549 2.9160e-05
11:71090888 C T 0.625231 2.1342e-05
11:71094552 G A 0.123896 -6.0065e-06
11:71109015 A G 0.122349 -3.2435e-05
11:71111987 T C 0.052449 -6.1380e-06
11:71113304 T C 0.784798 1.5322e-05
11:71117463 C T 0.083085 -2.3534e-05
11:71117715 G A 0.404742 1.1183e-05
11:71118188 A G 1.484448 -5.7601e-06
11:71120213 A G 1.334872 2.4732e-06
11:71122820 T C 0.403471 1.1182e-05
11:71123842 T C 0.058504 -3.3575e-05
11:71128180 C T 1.888193 6.6491e-06
11:71138918 T C 0.362856 9.8480e-06
11:71162858 T G 0.201361 -1.5448e-05
11:71168073 G A 1.580122 -3.3483e-06
11:71182901 A G 0.071933 -3.5025e-05
11:71183690 A C 0.345357 5.0983e-06
11:71185964 A G 0.062768 -5.1235e-06
11:71194559 A G 0.256217 9.1779e-06
11:71209953 T G 0.097425 -2.7627e-06
11:71220982 C T 0.023578 -5.4020e-06
11:71231124 C G 1.664750 -1.0063e-05
11:71234107 A G 0.256081 6.3845e-06
11:71240174 A G 1.926472 -1.6250e-05
11:71241742 G A 0.996672 -2.4863e-05
11:71242209 G A 0.791866 1.1454e-05
11:71242461 T C 1.413711 -1.0630e-05
11:71243187 A G 1.453183 1.4290e-06
11:71251875 C T 0.818558 8.4764e-06
11:71259502 T C 0.149687 -2.3741e-05
11:71264979 G T 0.054523 -8.7990e-06
11:71265088 G T 0.657226 2.3752e-05
11:71265701 C G 0.105184 -2.0982e-05
11:71267922 T G 0.063257 3.5033e-05
11:71279353 T C 0.071100 -6.5142e-06
11:71280264 A G 0.419688 5.3311e-06
11:71281562 T C 0.729116 2.9737e-05
11:71282759 G A 0.365314 -1.7616e-05
11:71284225 A G 1.110205 -5.4184e-06
11:71286030 G A 0.032091 -5.4475e-06
11:71286362 G T 0.552362 4.2961e-06
11:71290520 A G 1.744901 -8.8664e-06
11:71291490 G T 1.303982 -3.4879e-06
11:71293892 A C 0.052969 -2.3730e-05
11:71303699 G T 1.489139 -2.0172e-06
11:71343392 A G 1.432617 -3.2814e-06
11:71344441 T G 0.061931 1.6458e-06
11:71364989 G T 0.170600 -1.0110e-06
11:71374598 G T 1.655173 7.4836e-06
11:71382067 G T 1.827853 1.5707e-06
11:71410823 T C 0.153298 5.4150e-06
11:71425795 T C 0.146182 -4.3605e-06
11:71448133 C T 0.076204 -4.6994e-06
11:71464076 C T 1.272404 1.6274e-05
11:71494961 G A 0.098969 9.2923e-06
11:71498902 A G 1.175563 1.2596e-05
11:71517718 T C 0.066368 1.7294e-05
11:71524861 G A 1.326696 1.2609e-05
11:71526488 A G 0.037830 -1.9515e-05
11:71531910 C G 0.048461 5.0578e-06
11:71538019 T C 0.112966 3.9306e-07
11:71552610 C T 0.107353 1.2093e-05
11:71553570 C G 0.041491 -2.1231e-05
11:71566098 A G 0.064559 2.6604e-06
11:71577069 A G 0.036337 2.9376e-07
11:71583482 C A 0.098608 4.9484e-06
11:71600743 T C 0.032951 -1.9523e-05
11:71619026 A G 0.054146 2.2664e-05
11:71639223 C A 0.054649 1.8884e-05
11:71642524 A G 1.959512 2.1272e-05
11:71648169 A G 1.901681 -7.6546e-06
11:71651720 G A 0.055210 3.3924e-05
11:71651961 C G 1.844679 -1.5568e-05
11:71652311 A G 0.029296 -1.2505e-06
11:71655604 A G 0.046034 -5.6650e-06
11:71662359 T A 0.069877 -8.0947e-06
11:71668033 T C 0.064124 1.4468e-06
11:71675846 G A 1.959624 2.2865e-05
11:71686924 T C 0.026281 -1.4704e-05
11:71688035 A G 0.064070 1.6489e-05
11:71690241 C T 0.212693 4.8619e-05
11:71698540 A G 0.043555 4.8840e-06
11:71701161 C T 0.587411 -2.0895e-05
11:71701763 A G 0.053571 2.5431e-05
11:71706097 A G 0.109199 -2.4500e-06
11:71706544 G A 0.058344 2.8857e-05
11:71706758 A C 0.173031 4.8851e-06
11:71708013 A G 1.899549 -1.3015e-05
11:71710478 C A 0.236128 -2.9188e-05
11:71718315 T C 0.031163 -9.7057e-06
11:71721191 G A 0.092404 -4.0711e-05
11:71721407 T C 1.000680 2.4842e-05
11:71725634 T C 0.027335 -1.1015e-05
11:71726168 C G 0.053408 2.4975e-05
11:71739610 A G 0.030636 -1.3299e-05
11:71741496 A C 0.043994 -1.1819e-05
11:71746447 T C 1.899511 -1.0475e-05
11:71752160 G T 0.879901 -2.7649e-05
11:71758806 T C 0.021038 -1.1733e-05
11:71763274 T C 1.901626 -6.7672e-06
11:71778822 C T 1.900361 1.6446e-06
11:71781377 C T 0.038727 1.5454e-05
11:71796713 A G 0.029735 2.2860e-05
11:71811557 C G 0.043263 -4.5439e-06
11:71811643 A G 0.040210 -2.2068e-05
11:71819718 A G 0.028953 -7.0444e-06
11:71822952 C T 0.038758 -2.1077e-05
11:71822996 T C 0.119470 -7.8952e-06
11:71840846 G A 0.058045 3.1277e-05
11:71843793 C G 0.056678 2.7550e-05
11:71844326 A G 0.037378 1.1531e-05
11:71849442 A C 0.093917 8.3009e-06
11:71850130 T C 0.114458 -1.9091e-05
11:71850589 A G 0.051273 1.6179e-05
11:71850722 T C 0.131719 1.7506e-05
11:71852124 G A 0.777760 4.5417e-05
11:71852203 T C 1.961137 2.2096e-05
11:71852320 C T 0.905393 6.7856e-05
11:71854379 T C 1.959736 2.0232e-05
11:71864967 C A 0.184641 2.1973e-05
11:71867167 C T 1.769580 -3.5429e-06
11:71877803 A C 0.061102 -2.2985e-05
11:71879181 T C 0.021211 -3.5487e-05
11:71883585 G A 0.023156 -4.3206e-05
11:71885776 T C 0.048978 3.9897e-06
11:71891184 G A 0.286000 1.7156e-05
11:71899560 A G 0.059742 2.1119e-05
11:71902107 T C 0.069322 1.2680e-05
11:71910478 C T 0.030568 1.5274e-05
11:71914724 G T 0.183794 1.7931e-05
11:71922486 T C 0.122281 9.8858e-06
11:71932414 C T 0.364441 5.5309e-06
11:71935440 C A 0.057522 1.3898e-05
11:71946333 C T 0.114360 -1.7594e-05
11:71957122 T C 0.035321 -9.1688e-06
11:71962874 T C 0.530597 6.4052e-06
11:71974210 A G 0.963805 1.6976e-05
11:71975906 T C 0.085081 2.3062e-05
11:71975929 T C 0.056216 3.6974e-06
11:71983420 G A 0.074813 -1.5912e-05
11:71990382 A G 0.043348 1.0321e-06
11:72007150 T C 0.065647 1.4135e-05
11:72008410 T C 0.035668 1.8777e-05
11:72037226 C A 0.146957 -7.5417e-06
11:72064041 A G 0.034950 1.8233e-05
11:72066029 C T 0.167101 -1.0206e-05
11:72079538 G C 0.103055 2.8518e-05
11:72086082 G C 0.073565 2.6839e-05
11:72086977 T G 0.139430 -1.5567e-05
11:72103024 T C 0.494967 1.8993e-05
11:72104774 A G 0.070757 -2.0699e-05
11:72105577 T C 0.083833 2.3269e-05
11:72111903 A G 0.082055 -2.2171e-05
11:72115610 C A 1.606787 -6.0867e-06
11:72127147 G C 0.100482 -2.2494e-05
11:72135103 A G 0.022568 4.0122e-06
11:72149236 C A 0.095865 -5.1730e-06
11:72152250 G A 0.083326 -1.7016e-05
11:72156569 T C 0.047179 -2.2228e-05
11:72160112 T C 0.141229 -2.4699e-06
11:72170679 T A 0.045979 -9.3004e-06
11:72171275 G A 1.717893 8.1453e-06
11:72172097 G A 1.650777 3.4201e-05
11:72181676 T C 0.033267 -6.7345e-06
11:72181733 T C 1.345599 -5.4937e-06
11:72182054 T C 0.033736 8.9043e-06
11:72183322 C T 0.054064 3.0299e-06
11:72184591 T C 1.743579 -1.0371e-05
11:72187941 A C 0.990950 1.9415e-06
11:72195404 G T 0.791135 -7.9185e-06
11:72202899 A G 1.825144 4.2489e-06
11:72204929 T C 0.024764 -1.1074e-05
11:72215955 A C 0.073627 1.1535e-05
11:72222018 T C 0.499621 8.9380e-06
11:72224872 C A 0.129343 -1.5815e-05
11:72227973 G C 0.091843 -2.9642e-05
11:72236888 T C 0.113853 -8.3289e-06
11:72241573 A G 1.877130 1.4573e-05
11:72241700 A G 0.050766 2.9102e-06
11:72250123 A G 0.113289 -4.5027e-05
11:72253024 C T 0.119130 3.6184e-05
11:72255844 C T 0.110219 -1.3725e-05
11:72257918 A G 1.379954 -7.1676e-06
11:72257963 A G 1.941006 -2.6937e-05
11:72259954 T C 0.269001 1.3204e-05
11:72260982 C T 0.384972 1.8987e-05
11:72268712 A C 0.125865 -7.5274e-06
11:72269134 G A 0.537689 1.8959e-05
11:72270688 C T 0.639500 -1.1575e-05
11:72272234 A C 0.415747 1.2124e-05
11:72273250 G A 0.623510 7.1326e-06
11:72274449 T C 0.207481 -7.7902e-06
11:72276018 A G 0.214134 -3.3508e-06
11:72282825 G A 1.218320 -2.2302e-05
11:72284308 A G 0.721949 -2.0730e-05
11:72285380 T C 0.169417 2.0907e-05
11:72285444 A G 0.110532 1.0908e-05
11:72288599 A G 0.614083 1.9624e-05
11:72289291 C T 1.071131 -2.1085e-05
11:72292189 A G 0.335797 8.5691e-06
11:72298208 T C 0.870069 1.7059e-05
11:72300574 T C 0.141460 -1.3717e-05
11:72301503 A G 0.242445 1.8051e-06
11:72308781 T C 0.107574 -3.1012e-06
11:72314065 A C 0.027209 -6.9897e-06
11:72317512 T C 0.107377 -7.4305e-06
11:72325637 T C 0.267950 2.4922e-06
11:72326210 G A 1.539916 2.6674e-05
11:72327205 T C 0.308418 1.2005e-05
11:72330467 C T 0.989369 1.0427e-05
11:72341538 G T 0.297321 -1.0811e-05
11:72343685 T C 0.029374 -2.4975e-05
11:72354025 A G 0.167434 2.5357e-05
11:72356846 C T 0.043321 1.4321e-05
11:72360787 C T 1.666981 1.5006e-05
11:72369425 A G 0.030772 8.8823e-06
11:72370200 T C 1.063135 6.8835e-06
11:72373798 G A 1.139121 1.1582e-05
11:72383069 C T 0.516756 7.0878e-06
11:72383177 A G 0.068401 -1.5089e-05
11:72384926 A G 0.183529 -1.0842e-06
11:72388561 A G 0.174574 1.7259e-06
11:72389984 T G 0.112772 -1.0303e-05
11:72392921 A G 0.196095 -2.8751e-05
11:72394446 G T 1.810412 -1.8170e-06
11:72399607 A G 1.112215 1.0166e-05
11:72401295 G A 0.814370 -7.1334e-06
11:72408055 C G 0.533191 -6.2189e-06
11:72408657 T C 0.922722 2.3401e-05
11:72415329 A G 0.183886 6.6445e-06
11:72416733 T G 0.673988 4.1652e-06
11:72431231 G T 1.108655 -2.7173e-05
11:72433098 C A 0.312447 8.8082e-06
11:72433925 A G 0.021613 9.3104e-06
11:72453738 G A 1.231147 -1.3107e-05
11:72454260 A C 0.170736 4.3247e-06
11:72456032 A G 0.090388 -1.2477e-05
11:72457487 T C 0.312090 1.1714e-05
11:72458361 A G 0.172646 3.9476e-06
11:72462316 T C 1.967576 1.5718e-05
11:72474839 G A 0.356628 1.9972e-05
11:72482243 T C 0.029765 -6.4378e-06
11:72483880 A G 0.570823 -2.0274e-07
11:72487169 A G 0.109967 -2.8545e-06
11:72490986 C T 0.511065 -3.4852e-05
11:72497462 T C 0.683208 4.0029e-05
11:72501927 A G 0.026763 -1.8664e-05
11:72509713 A G 0.959773 -6.9767e-05
11:72523794 T G 0.212285 -1.7462e-05
11:72526123 T C 0.960844 -6.3434e-05
11:72538546 C T 0.449606 5.6817e-06
11:72543297 C T 0.024771 -4.7779e-06
11:72549345 A G 0.095219 2.5750e-06
11:72549374 A C 0.133154 1.3219e-06
11:72573964 C T 0.037078 2.8600e-06
11:72581110 T C 0.445809 -1.7909e-05
11:72594240 T C 1.018498 -3.0758e-06
11:72640739 C G 0.125202 2.9149e-06
11:72647161 A G 0.198981 6.3050e-06
11:72648085 G T 0.056396 3.4596e-06
11:72648511 G A 0.055805 -2.1946e-05
11:72681566 T C 0.319349 -4.8894e-07
11:72691440 C T 1.514842 -9.2261e-06
11:72696616 C G 0.025247 -5.2171e-06
11:72698040 C T 0.126949 1.3561e-05
11:72744830 C T 0.378162 3.1001e-06
11:72748384 G A 0.763937 2.5866e-05
11:72749933 C T 0.609279 -2.0788e-05
11:72751922 T C 0.034488 -1.9429e-05
11:72761410 G C 0.134847 2.0724e-05
11:72762821 T C 0.151047 -2.6618e-06
11:72769897 A G 0.025359 -1.7889e-05
11:72781254 T C 0.023496 -7.5091e-06
11:72784673 G A 0.942567 1.0836e-05
11:72805654 C T 0.062319 -3.8383e-05
11:72830496 C T 0.186722 -2.3027e-05
11:72834728 G A 0.041712 -9.7365e-06
11:72839173 A G 0.021990 -6.4229e-07
11:72856525 A G 0.110865 -7.4986e-06
11:72858765 T C 0.029354 1.0537e-05
11:72859610 T G 0.051762 1.2039e-05
11:72860038 T G 1.544964 -2.6760e-05
11:72868660 C G 0.128887 1.0373e-05
11:72869578 C T 0.210384 -1.7865e-05
11:72871931 G T 0.058620 -2.1327e-06
11:72876544 C T 0.051059 -8.0297e-07
11:72877964 A G 1.216878 -5.5858e-05
11:72879953 C T 0.026199 2.3054e-05
11:72887189 T C 0.040278 1.6129e-05
11:72888427 T C 0.112969 1.9333e-05
11:72889137 C T 0.750490 4.7314e-05
11:72889599 C T 0.077587 2.7792e-05
11:72898219 A G 0.618067 3.1186e-05
11:72900306 T C 0.026359 -1.9264e-06
11:72900521 A G 0.548745 5.2294e-06
11:72901323 G A 0.379662 5.3629e-05
11:72901445 T C 0.372689 -4.4614e-05
11:72902335 T C 0.834755 -4.6500e-05
11:72904396 T C 0.329062 -8.8340e-07
11:72907686 C A 0.472841 1.9467e-05
11:72909336 C T 0.536145 -1.1253e-05
11:72912090 C T 0.061697 -1.7423e-05
11:72915811 T C 0.035260 -1.5891e-06
11:72917269 C A 0.344518 -1.5602e-05
11:72925141 T C 0.115863 1.4497e-05
11:72930617 T C 0.136639 3.3918e-05
11:72934619 C T 0.187599 -1.9843e-05
11:72934728 T G 1.657447 -1.2962e-05
11:72934914 A G 1.924470 -8.2435e-08
11:72936349 A G 1.571350 -5.5839e-06
11:72937511 T C 0.426158 2.4965e-06
11:72940451 G A 0.112963 2.7210e-05
11:72941712 T C 0.052803 -5.8213e-06
11:72945341 T C 1.856667 3.9774e-06
11:72946020 T C 1.089385 6.3258e-05
11:72946140 C G 0.478848 1.4765e-05
11:72946279 C T 0.098918 2.5437e-05
11:72946308 A T 0.064580 -7.2274e-06
11:72948926 A C 0.401971 2.4559e-05
11:72949251 A G 0.105163 5.5917e-06
11:72949747 T C 0.827367 -4.2852e-05
11:72953343 T C 1.565061 -1.1736e-05
11:72953840 C T 0.523012 2.1063e-05
11:72956707 T C 0.023129 5.4091e-06
11:72958910 C T 0.421340 5.3775e-05
11:72968937 G T 0.263690 3.0858e-05
11:72970848 C T 0.029075 -1.5831e-05
11:72979231 G A 0.357311 1.8835e-05
11:72983921 A G 0.084679 -1.2739e-05
11:72984030 G A 0.972999 7.8723e-06
11:72987148 G A 0.037476 9.6088e-06
11:72998847 T G 0.042709 6.0049e-06
11:73003084 G A 0.184491 -8.3655e-06
11:73006609 G A 0.854212 -1.0645e-05
11:73007854 T C 0.036242 -1.5097e-05
11:73019982 A G 0.047788 -7.3451e-07
11:73020846 T G 0.211918 -2.5253e-06
11:73032225 T C 0.076068 -5.6774e-06
11:73034067 A G 0.036976 -1.1318e-05
11:73034946 A G 0.030112 -7.9490e-06
11:73038579 C T 0.428150 -1.5165e-07
11:73043763 A G 0.099601 -2.4485e-05
11:73047666 G T 0.206060 -1.6285e-06
11:73050822 A G 0.047244 9.8376e-07
11:73054909 G A 0.301908 3.3595e-07
11:73060129 A G 0.099615 -9.8484e-06
11:73062572 C T 0.410753 2.6453e-06
11:73069151 A G 0.055934 -5.6579e-06
11:73078965 T C 0.034682 1.4485e-05
11:73083880 C T 1.169964 3.4964e-06
11:73088494 A G 0.195170 -9.8947e-07
11:73090194 A G 0.063427 5.9384e-06
11:73096531 A G 0.036266 7.3180e-06
11:73109635 A G 0.374031 -2.5194e-06
11:73110719 T C 0.070040 -1.8253e-05
11:73114424 T G 0.043640 -6.4781e-06
11:73116610 T G 0.082170 -1.0044e-05
11:73119579 C T 0.068258 -1.0037e-05
11:73122069 A G 0.039710 2.0560e-05
11:73124034 A G 0.063995 5.9163e-06
11:73128503 T C 0.421581 1.4362e-05
11:73133030 C T 0.235934 5.1100e-06
11:73135231 G A 0.333047 -5.0187e-05
11:73140333 G A 0.098948 2.8693e-06
11:73149098 C T 0.085706 1.4617e-06
11:73152429 G A 0.036881 9.9523e-06
11:73158290 A C 0.103552 3.0360e-05
11:73176122 G A 0.102012 -7.7916e-09
11:73179426 A G 0.189727 8.7690e-06
11:73184575 C T 0.042426 2.5257e-05
11:73190568 C T 0.040641 -2.1487e-06
11:73201916 A G 0.616677 1.4302e-06
11:73219118 T C 0.228346 6.0539e-06
11:73219678 C T 0.229767 3.8964e-06
11:73265980 G T 0.051745 -5.9066e-06
11:73289305 A G 0.111358 2.7525e-05
11:73294544 G A 0.088831 2.0090e-05
11:73294801 G A 0.050545 -1.7006e-05
11:73307421 C T 0.096977 1.1593e-06
11:73309421 G A 1.665311 -7.1867e-06
11:73314449 G C 0.280037 6.5093e-06
11:73317931 G A 0.384578 -1.0115e-06
11:73318139 T G 0.694009 -4.2869e-06
11:73334723 A G 0.029150 1.5815e-05
11:73340835 G A 1.151496 -9.9873e-06
11:73343975 T C 0.076108 1.8948e-05
11:73346041 T C 0.322262 1.3300e-05
11:73349149 G T 1.741617 3.0442e-06
11:73357447 G C 0.089922 -1.6642e-05
11:73364847 A G 0.304141 2.1548e-05
11:73366159 T G 1.563143 -1.5016e-05
11:73371942 C A 0.223348 1.5118e-05
11:73372053 G A 0.048855 -4.9107e-06
11:73376595 T G 0.060952 8.8673e-07
11:73381245 A G 0.022004 1.7430e-05
11:73382769 G C 0.120707 1.5728e-05
11:73383322 G T 0.061265 2.6388e-05
11:73401788 A C 0.139957 -1.3730e-05
11:73411300 C A 0.096745 2.1003e-05
11:73413762 A G 0.077281 -2.3327e-08
11:73424135 C T 1.888309 -6.8375e-06
11:73430233 G A 0.032536 1.0742e-05
11:73431548 A G 1.181047 -1.1308e-05
11:73436351 T C 0.097684 -8.9822e-06
11:73436851 G A 0.030792 -1.9514e-05
11:73442151 G A 1.886181 -6.3327e-06
11:73462695 G C 0.057205 2.5613e-05
11:73480009 C T 0.042899 -5.1592e-06
11:73481247 A G 0.076761 1.1869e-06
11:73491130 A G 0.096841 1.6278e-05
11:73495567 T C 0.059150 -9.6129e-07
11:73497360 T C 0.232463 1.5927e-05
11:73512783 A G 0.065260 -5.3075e-06
11:73539771 C A 0.139345 -9.3734e-06
11:73541098 C T 0.820044 6.2495e-06
11:73555201 C T 0.113595 2.3555e-05
11:73574422 C A 0.101804 8.4831e-06
11:73587833 T C 0.058538 -1.0200e-05
11:73587853 T G 0.081215 -2.9250e-06
11:73601923 T C 0.055998 1.8129e-05
11:73611349 C G 0.129584 1.1130e-05
11:73615727 A G 0.808250 1.2017e-05
11:73620537 G C 0.211860 1.1209e-05
11:73657441 T C 0.110889 2.8532e-05
11:73661251 A G 0.264581 -2.3673e-05
11:73663747 A G 0.072511 1.4467e-05
11:73668842 C T 0.749056 1.4134e-05
11:73671820 C A 0.651800 9.9102e-06
11:73672574 A C 0.431152 -2.9000e-05
11:73681135 A G 0.499825 -1.9585e-05
11:73681347 C T 0.585823 -1.2754e-05
11:73684215 G A 0.878334 -5.3647e-06
11:73689104 A G 0.818313 -8.0300e-06
11:73694754 T C 0.725512 -9.0535e-06
11:73696610 T A 0.723258 -1.1851e-05
11:73706514 T C 0.468764 -4.9150e-05
11:73709213 C T 0.486957 -4.1837e-06
11:73713442 C T 1.016132 -4.1947e-05
11:73714261 A G 0.070815 8.9388e-06
11:73715134 T C 0.068680 -1.3955e-05
11:73716469 G A 0.568658 1.5028e-05
11:73716523 T C 0.045265 9.3928e-06
11:73717025 C T 0.986156 -1.2926e-05
11:73732100 A G 0.053401 6.7293e-06
11:73741839 A G 0.035671 1.7025e-05
11:73745147 G A 0.028834 -5.7227e-06
11:73760413 T G 0.022384 -1.5156e-06
11:73761428 C T 0.036494 5.1969e-06
11:73765731 C A 0.023843 -7.6616e-07
11:73768553 T C 0.046897 4.1009e-06
11:73778943 G A 0.892865 -2.5330e-05
11:73783293 T C 0.118317 -1.7266e-05
11:73785326 C T 0.906066 -1.9443e-05
11:73789777 G T 0.935325 -2.3570e-05
11:73796917 T C 0.581703 -2.9121e-05
11:73797907 G C 0.554637 -2.5530e-05
11:73800482 C A 0.116662 -7.9851e-06
11:73800996 G A 0.059990 -4.3907e-06
11:73802233 T C 0.084003 -8.9591e-06
11:73804328 C T 0.046027 1.2055e-05
11:73806443 T C 0.351803 2.2636e-06
11:73844123 C T 0.074041 1.0366e-05
11:73850002 C G 0.042484 -1.2143e-05
11:73868832 G A 0.075299 1.8289e-05
11:73872668 C T 0.124773 -4.5259e-06
11:73875193 C T 0.303961 -4.5049e-06
11:73893275 G A 0.063349 -2.3075e-06
11:73948875 T G 0.113952 1.6308e-05
11:73958957 C T 0.034246 2.6097e-06
11:73962191 A G 0.029667 -8.8077e-06
11:73963047 A G 0.074463 -2.0740e-05
11:73971835 T C 0.025767 -2.9177e-05
11:73972636 G A 0.045507 4.3311e-06
11:73976801 G C 0.024696 -1.9445e-05
11:73978243 A G 0.296417 -8.1078e-06
11:73984033 T C 0.075996 8.2442e-06
11:73988167 T C 0.278323 -7.0864e-06
11:73994321 A G 0.148538 -1.8702e-06
11:73996674 C T 1.057280 -1.7169e-05
11:74007515 T C 0.098275 5.4369e-06
11:74007833 C T 0.075150 7.4881e-06
11:74008549 C T 0.092502 -4.5757e-06
11:74015281 C T 0.069547 2.2434e-05
11:74017965 T C 0.157650 -1.3215e-05
11:74018748 A G 0.057862 1.6824e-05
11:74029595 T A 0.074816 9.8444e-06
11:74031682 T C 0.034828 -7.7219e-06
11:74037927 T C 0.038459 -9.2464e-06
11:74047743 A T 0.074752 6.7726e-06
11:74052044 C G 0.048209 7.0130e-06
11:74053547 T C 1.382096 1.0466e-06
11:74055891 C A 1.279880 -4.0954e-07
11:74058658 C T 0.055985 1.2547e-05
11:74059254 T C 0.034277 -6.4540e-06
11:74071072 G A 0.278551 -1.1336e-05
11:74080364 G C 1.000371 8.9861e-06
11:74083878 T C 0.418675 6.1418e-06
11:74093498 T C 0.051667 1.6022e-05
11:74096134 C T 0.275736 -7.0160e-06
11:74102378 C T 0.101264 3.5173e-07
11:74106838 T C 1.964479 2.1028e-05
11:74108613 A G 1.665634 1.0262e-05
11:74109166 G A 0.300680 -1.3317e-06
11:74119029 A G 0.416454 -1.0716e-05
11:74124378 G A 0.387648 -6.3049e-06
11:74127795 T G 0.109607 7.3158e-06
11:74129421 T C 0.177603 1.8331e-05
11:74137551 A C 0.939827 5.1893e-06
11:74145919 C T 0.049634 1.9099e-05
11:74148731 A G 0.031646 5.8348e-06
11:74149280 G A 0.448477 -6.5185e-06
11:74151011 C T 0.037024 3.8801e-06
11:74154109 C T 0.223804 -1.9797e-05
11:74157393 T C 1.159883 -1.3192e-05
11:74163508 C T 0.066980 -1.0747e-05
11:74163836 T C 1.165996 -1.1076e-05
11:74168411 G A 0.216229 -1.9676e-05
11:74170831 A G 1.653099 3.1026e-05
11:74171175 T C 0.596706 1.8068e-05
11:74174476 C T 0.201460 4.8251e-05
11:74182948 T C 0.395168 -4.2578e-06
11:74186836 T C 1.209075 9.2320e-06
11:74187502 G A 0.080443 -2.7664e-05
11:74192601 T C 1.548218 -5.1429e-06
11:74193496 A G 0.376898 -1.0707e-06
11:74215975 A G 0.105860 9.8500e-06
11:74216776 G C 0.168118 -5.3978e-06
11:74217632 A G 1.258291 1.9115e-05
11:74217896 C A 0.199763 -7.8406e-06
11:74219566 A G 0.087290 9.1910e-06
11:74247528 G A 0.055604 8.5235e-06
11:74250100 G A 0.173898 -3.0167e-05
11:74253330 C T 0.741161 -4.3443e-05
11:74254360 T G 0.148552 -2.2866e-06
11:74254397 T G 0.055907 -8.0417e-07
11:74254960 A G 0.047876 -1.6323e-05
11:74258255 C T 1.375276 -1.4075e-05
11:74260860 G A 0.029476 -1.6008e-05
11:74267187 C T 0.949516 1.6933e-05
11:74269817 T C 0.229668 -1.4201e-05
11:74284291 G A 0.055410 -1.0592e-05
11:74301192 C T 0.509355 -2.5448e-06
11:74309447 G A 0.110559 2.4505e-06
11:74312788 T C 0.114523 1.2612e-05
11:74319960 C T 0.113374 -1.3710e-05
11:74335622 G A 0.045935 -1.9148e-05
11:74345550 G T 1.003658 9.2578e-06
11:74345823 G T 0.206706 -2.9031e-06
11:74347244 T C 0.027695 -3.6332e-06
11:74349638 G T 0.048740 -1.0904e-06
11:74350783 T C 1.631860 2.2592e-05
11:74354146 A G 0.029633 1.4821e-05
11:74355523 G A 0.489204 2.9072e-06
11:74365739 G T 1.633003 2.2786e-05
11:74385146 T C 0.816127 2.6686e-05
11:74387911 G A 0.608079 -8.3027e-06
11:74389882 T C 1.074504 2.9079e-05
11:74393134 T C 0.097126 3.8087e-06
11:74393272 T C 0.604662 -1.6979e-05
11:74393691 A G 0.044470 -6.2605e-06
11:74393938 T C 0.202623 -2.3866e-06
11:74394015 A G 1.531586 1.6353e-05
11:74396631 A G 0.288597 -1.8788e-05
11:74399425 A G 0.340791 -2.0789e-06
11:74403013 G A 0.433375 9.4231e-07
11:74403648 G T 0.149307 -3.4961e-07
11:74404201 A G 1.267569 -5.8590e-07
11:74406186 G A 0.702356 -6.1331e-06
11:74408384 T C 1.732573 -5.5310e-06
11:74408633 G A 1.881455 -2.6526e-06
11:74409463 A G 0.364342 6.0495e-06
11:74410879 T C 0.169454 2.1290e-06
11:74411152 C T 0.268484 -2.1072e-06
11:74412874 C G 0.061955 -8.6584e-06
11:74413007 A G 1.404620 8.7900e-06
11:74413843 C T 0.084768 6.3429e-06
11:74413872 G A 0.267787 5.0094e-06
11:74413955 A G 0.028803 8.4640e-06
11:74414919 T C 0.083598 -2.3650e-06
11:74421412 T C 1.501372 6.0353e-06
11:74431277 C T 0.807009 4.0175e-07
11:74442931 A G 0.722731 -1.0320e-05
11:74443090 G A 0.973475 -1.7685e-05
11:74445243 T C 0.040210 3.2348e-06
11:74447931 T C 0.028681 1.5763e-05
11:74475271 C T 0.438628 1.7123e-05
11:74476417 A C 1.969589 -2.4153e-06
11:74477308 T C 0.069707 -1.5442e-06
11:74484349 G A 0.114635 -7.4263e-06
11:74484970 G T 0.050372 2.0172e-06
11:74505008 G A 0.127980 -5.9331e-06
11:74515470 C T 1.010879 -8.5074e-06
11:74520993 C G 0.072947 1.1196e-06
11:74523951 G T 0.023187 -3.4804e-05
11:74531176 G A 1.888686 -1.2033e-05
11:74543223 G T 0.054584 1.8926e-05
11:74554672 C A 0.076170 8.2377e-06
11:74559228 T C 0.047632 -2.5927e-05
11:74559446 C G 0.568692 -2.5106e-05
11:74560657 C G 0.038472 -3.2424e-06
11:74570585 A C 0.052554 -1.4008e-06
11:74581961 C T 1.631116 -2.0019e-05
11:74584784 G A 1.561963 -1.9160e-05
11:74618265 A G 0.146067 1.5067e-05
11:74620997 C T 0.155525 -3.3020e-05
11:74631960 A G 0.031605 -1.2290e-05
11:74636673 T C 0.031731 7.6098e-06
11:74636892 A G 0.162406 3.1420e-05
11:74648411 A T 0.035450 -1.1096e-05
11:74654742 T C 0.260709 5.4812e-06
11:74660292 G A 0.859948 1.0160e-05
11:74661110 A T 0.990980 8.7021e-06
11:74681953 G A 0.029538 -1.3652e-05
11:74689981 C T 0.082429 -1.0301e-05
11:74703023 T C 0.113581 6.4020e-06
11:74705602 A G 0.164681 1.9205e-05
11:74705696 C T 1.638187 -9.9023e-06
11:74710217 G A 1.705184 -1.6851e-05
11:74719899 A G 0.025560 -1.1510e-05
11:74726828 T C 0.936831 2.4007e-06
11:74733338 A G 0.067588 -1.2591e-05
11:74737557 C T 0.936359 -8.5104e-06
11:74745345 C T 0.049216 1.7053e-05
11:74757641 G A 0.321885 3.1323e-05
11:74764178 C G 0.892946 -2.6950e-06
11:74771408 G A 0.048985 -2.7010e-05
11:74772977 T C 0.192899 -5.9670e-06
11:74782989 C T 0.145689 4.9557e-06
11:74784653 T C 0.313032 -2.2914e-05
11:74786308 T C 0.114537 1.5520e-05
11:74789459 T C 0.033594 1.0089e-05
11:74801374 C T 0.290175 -5.8149e-06
11:74805322 G A 0.081783 1.0261e-06
11:74818619 A C 0.048352 -2.4832e-05
11:74823471 C T 0.064498 -1.0993e-05
11:74829787 A G 1.255979 2.9915e-05
11:74836744 G A 1.550135 2.8860e-05
11:74839689 T G 0.069020 -6.0604e-06
11:74839926 G A 1.626094 3.0599e-05
11:74857053 T C 0.028382 -2.0441e-05
11:74858969 C T 1.224626 2.1462e-05
11:74874433 C T 0.325720 -3.4075e-06
11:74875501 A G 0.119946 -3.3299e-05
11:74880370 A G 0.022843 2.7048e-05
11:74880856 A C 0.391102 -1.0542e-05
11:74881682 T C 1.535863 1.1156e-05
11:74886858 G A 1.326407 6.7936e-05
11:74887553 G A 0.146570 -1.4029e-06
11:74887740 T C 0.148664 -1.1928e-05
11:74887787 T C 0.053404 1.9299e-05
11:74888262 C T 1.173996 -1.0873e-06
11:74893358 C G 0.030150 -2.4244e-05
11:74895213 C T 0.050171 -2.5320e-05
11:74897875 T C 0.036076 -3.7639e-05
11:74905278 G A 0.607191 1.3216e-05
11:74905915 A G 0.181503 -2.1452e-05
11:74907421 T G 0.030915 7.7783e-06
11:74907582 T C 0.042994 6.4875e-06
11:74908897 A G 0.046897 1.2313e-05
11:74914194 A G 0.128330 -1.2625e-06
11:74919347 G A 0.067395 1.4427e-05
11:74920005 G A 0.480463 1.7665e-05
11:74925528 C T 0.856470 -6.1751e-06
11:74940569 A C 0.039611 -1.5639e-05
11:74942866 T C 0.039309 -1.9390e-06
11:74948526 A G 0.054010 1.3163e-05
11:74958133 A G 0.056342 2.1128e-05
11:74958333 T C 0.155647 3.6191e-06
11:74958962 C T 0.076663 1.3285e-06
11:74965048 A G 0.060020 1.4169e-05
11:74973107 T C 0.024894 -2.2565e-05
11:74974990 T C 0.035351 -2.1055e-05
11:74977067 T C 0.151231 -1.6878e-05
11:74982939 T C 0.212101 -4.4890e-07
11:74993593 C A 1.230559 -6.0262e-06
11:74996081 A G 0.380682 -3.6690e-05
11:74997656 G A 0.211058 3.0278e-05
11:75001034 A G 0.069911 2.1923e-05
11:75013792 T C 0.143139 -7.6865e-06
11:75017666 C A 0.563024 -4.7432e-06
11:75020708 G A 0.114839 -1.3547e-05
11:75021501 T C 1.060211 8.8594e-07
11:75022058 C T 0.723989 -1.2629e-05
11:75022559 T G 0.180503 1.6260e-05
11:75023653 G C 0.100414 1.0387e-05
11:75026392 G A 0.133239 2.2520e-06
11:75026855 A C 0.236536 2.5247e-05
11:75028697 C T 0.175404 -8.5345e-06
11:75029167 T C 0.931439 4.3079e-06
11:75033020 G A 0.124916 -5.6714e-07
11:75033092 G C 0.027607 -5.4998e-06
11:75034986 A G 0.176471 1.6961e-05
11:75035365 G C 0.022259 1.4043e-05
11:75036115 C T 1.194123 7.5997e-06
11:75039324 A T 0.075891 -1.5050e-05
11:75041207 T C 1.220546 9.2425e-06
11:75051233 G A 0.602425 1.8080e-05
11:75059184 T C 0.435313 2.2057e-05
11:75059358 T C 0.113115 2.0887e-05
11:75062178 G T 1.059793 2.0345e-05
11:75078236 A G 0.250543 4.6983e-07
11:75081208 G A 0.404151 1.0231e-05
11:75086743 C T 0.517858 2.9096e-06
11:75100940 G T 0.038867 3.5276e-06
11:75101105 C A 0.135660 6.7094e-06
11:75102037 G C 0.631595 2.8275e-06
11:75104704 G A 0.875757 7.3486e-06
11:75109868 C T 0.117817 -4.5103e-07
11:75116487 G C 1.657512 6.7418e-06
11:75116959 A G 0.308792 1.1209e-05
11:75122994 T C 0.111722 2.2276e-06
11:75129007 A G 0.663411 9.9017e-06
11:75132408 C T 0.039639 8.4505e-06
11:75133765 A G 0.122570 -6.9616e-06
11:75140047 T C 0.768360 6.4159e-06
11:75142226 A G 1.204149 1.9020e-05
11:75142918 T G 1.392047 1.1763e-05
11:75145898 G A 0.022694 -5.1185e-06
11:75152243 T C 1.449783 -1.4256e-05
11:75177399 T C 0.114234 1.2718e-05
11:75178376 T G 0.026767 4.6067e-06
11:75179829 C T 0.041855 1.3210e-05
11:75195611 C T 0.056828 2.7080e-05
11:75198631 T C 0.139559 3.2014e-05
11:75201091 A G 0.433885 7.0674e-06
11:75202217 A G 0.038948 -2.3631e-05
11:75202936 A G 1.325754 -2.0124e-05
11:75209828 T C 0.028113 1.1399e-05
11:75214920 T C 0.060643 -1.2612e-05
11:75219230 T C 0.127558 7.4697e-06
11:75221903 G C 0.104997 -1.9710e-05
11:75229666 T C 0.053153 -2.6256e-06
11:75232607 C T 1.729724 -9.9931e-06
11:75238637 A G 0.027273 -1.7505e-05
11:75241027 A G 1.968103 2.6058e-06
11:75245297 G A 0.109386 -8.7119e-07
11:75245741 T C 0.036307 -1.6060e-05
11:75247543 T C 0.164011 -2.9223e-06
11:75248149 C T 0.159717 3.3008e-05
11:75255792 A G 0.220156 2.2162e-05
11:75257497 A G 0.205376 1.7431e-05
11:75259052 T C 0.131957 1.2687e-05
11:75259148 T G 0.036249 -1.3102e-05
11:75266359 A G 0.075697 1.9503e-05
11:75272411 T G 1.606056 -2.5725e-05
11:75274061 A G 0.026825 3.4974e-06
11:75274150 T G 0.572636 3.7344e-06
11:75275004 C T 0.055811 6.9813e-06
11:75281150 A G 0.052160 -8.8507e-06
11:75281209 G A 1.127544 -4.3570e-05
11:75282052 G T 1.720317 -6.5880e-05
11:75286749 T C 0.451303 1.3108e-05
11:75286826 T C 0.033770 8.1758e-06
11:75287219 T C 1.688042 9.0406e-06
11:75294923 A G 0.466126 -6.2402e-06
11:75298468 C A 0.083245 2.3966e-05
11:75298917 A C 0.050205 1.2234e-05
11:75307363 G T 1.348880 3.3617e-05
11:75316199 A G 0.163249 1.4892e-05
11:75319580 A G 0.027868 1.0914e-06
11:75324544 T C 0.404705 3.9684e-06
11:75343529 A G 0.225282 -9.3362e-07
11:75346107 A G 0.043062 -1.7206e-05
11:75346380 G A 0.081225 3.4342e-05
11:75353891 A C 0.090711 -1.7757e-05
11:75359051 A G 0.024673 1.1669e-05
11:75371182 C T 0.502246 5.1338e-06
11:75375306 C T 0.042522 -4.5606e-05
11:75390897 T C 1.043110 1.0172e-05
11:75399730 A G 0.041202 -5.4645e-06
11:75409066 A G 0.217878 -5.8188e-06
11:75409819 C A 1.775095 8.4740e-06
11:75414286 A G 0.711994 -1.2218e-05
11:75419003 T C 0.080538 4.5460e-05
11:75429459 C A 0.928141 -1.5263e-05
11:75434829 T C 0.105119 8.3195e-06
11:75436116 A G 0.359456 1.7437e-05
11:75443573 T C 0.025308 -2.9887e-06
11:75443629 T C 0.052031 9.4425e-06
11:75448804 C A 0.340621 1.1580e-05
11:75450445 A C 0.330099 -1.3144e-05
11:75451187 T C 0.188755 2.3794e-05
11:75455021 A C 0.312909 2.2345e-05
11:75481331 A G 0.079488 1.7213e-05
11:75482266 A G 0.096586 8.4272e-06
11:75526190 T C 0.257169 -8.7328e-06
11:75526481 A C 0.179766 2.1819e-05
11:75540112 G T 0.046907 -4.1655e-05
11:75546426 G A 0.168444 2.1210e-05
11:75546691 G A 0.116577 -1.8123e-05
11:75555053 T C 0.048250 -1.4889e-05
11:75556323 A G 0.145152 -3.5917e-05
11:75565808 C A 1.891668 -2.2810e-05
11:75577874 T C 0.081912 3.0972e-05
11:75583990 A G 1.817542 -3.5478e-05
11:75602151 G C 0.309673 8.4806e-06
11:75622572 T C 0.120429 -2.0177e-05
11:75634424 A G 0.076020 1.3359e-05
11:75637600 C T 0.071498 6.9883e-06
11:75650038 G A 0.081783 3.4755e-05
11:75650920 G A 0.378710 -2.5388e-05
11:75656742 C T 0.081412 3.4180e-05
11:75665687 G A 1.959369 1.2286e-05
11:75677918 C T 0.070801 1.0639e-05
11:75678647 T C 0.257703 1.8015e-05
11:75704733 A G 0.109998 -1.2030e-06
11:75708521 C T 0.071379 1.0254e-05
11:75709098 G A 1.088851 -1.8774e-05
11:75709135 A G 0.032030 -1.8611e-05
11:75717849 G A 0.077366 3.1932e-06
11:75733418 A G 0.128269 2.4626e-05
11:75741521 A G 0.070149 -2.1612e-05
11:75742161 C T 0.062502 -5.0438e-06
11:75745908 A G 0.068204 -1.0803e-05
11:75756265 C T 0.032050 -1.2159e-05
11:75756674 A G 0.107302 2.2716e-05
11:75766038 T C 0.044323 1.6484e-05
11:75773914 G T 0.052622 2.3300e-05
11:75782829 A G 0.076088 1.3453e-06
11:75790040 G A 0.070033 5.4732e-06
11:75795269 G C 0.070876 -6.0263e-06
11:75796759 G A 0.079916 -2.7939e-05
11:75797088 A G 0.051674 2.4563e-05
11:75801381 T C 0.038857 -1.8296e-05
11:75807530 T C 0.039071 1.8740e-05
11:75819828 A G 1.801461 4.5291e-05
11:75820695 G A 0.038149 -6.7632e-06
11:75832315 C T 1.054747 -1.7013e-05
11:75849840 G T 0.052697 1.7014e-05
11:75852533 A G 0.056328 3.0609e-05
11:75853013 C T 0.297076 -1.1168e-05
11:75854159 T G 0.074160 1.1360e-05
11:75858174 C G 0.252226 4.4037e-05
11:75859417 A G 0.143153 1.4439e-05
11:75862975 C T 0.965981 1.7969e-05
11:75863554 C T 0.817032 -2.5230e-05
11:75864996 C T 0.064512 4.6856e-05
11:75867945 A G 0.754710 -1.1347e-05
11:75879823 A G 1.090969 6.5454e-06
11:75882713 T C 0.081776 2.7164e-05
11:75883161 C T 0.752537 -9.3518e-06
11:75887292 G A 0.157330 1.9184e-05
11:75887812 C T 1.220308 2.5000e-05
11:75888974 A G 1.053115 -3.4751e-05
11:75891182 C T 0.048944 1.2982e-05
11:75895091 A G 0.086787 -6.3892e-06
11:75896647 T C 0.310353 -1.7841e-05
11:75901406 T C 0.416050 -1.9597e-05
11:75901757 G C 0.048855 -1.2523e-05
11:75908083 T C 0.300181 -1.5587e-05
11:75908910 C T 1.909578 -6.5087e-06
11:75909619 G A 0.644409 -6.7630e-06
11:75925619 A G 0.129224 -1.7369e-05
11:75931291 T C 1.537978 2.3550e-05
11:75934384 T C 0.025036 3.8883e-06
11:75940022 C A 0.639860 1.8666e-05
11:75949501 T C 0.599467 2.2310e-05
11:75952917 G A 1.955109 -1.2025e-05
11:75954392 G A 0.227016 8.8714e-06
11:75955140 T C 0.112629 1.4498e-05
11:75955307 T A 0.060510 -1.7281e-05
11:75956348 A G 0.453788 -3.7040e-06
11:75960472 A C 1.136816 3.1998e-06
11:75964155 T C 1.620202 -2.0522e-05
11:75966096 A C 0.736021 4.0293e-06
11:75966605 A C 0.068670 -7.9280e-06
11:75966746 T C 0.195350 -1.7546e-05
11:75968121 A G 0.123590 -1.0798e-05
11:75969520 T C 0.774891 4.9136e-06
11:75969900 A C 0.051813 1.2929e-05
11:75973078 C T 0.562212 -2.1083e-05
11:75974144 T C 0.103086 7.6985e-06
11:75974984 T G 0.038595 3.8428e-06
11:75979243 G A 0.118572 3.7483e-05
11:75982743 T C 0.081099 1.6233e-05
11:75983514 T C 0.055900 2.4784e-05
11:75983754 T C 0.697644 7.2776e-06
11:75985871 A G 0.365936 -1.8630e-05
11:75986521 T C 0.138400 -6.3362e-06
11:75988667 G A 1.919309 1.9979e-05
11:75993324 G A 1.267525 8.6333e-06
11:75996146 A G 0.033250 1.6039e-06
11:75998266 T C 1.627478 -6.3273e-06
11:76001651 T C 1.331615 -4.3501e-06
11:76006968 C T 1.199138 8.8205e-06
11:76007722 T C 0.054407 -2.4454e-05
11:76013212 A G 0.086073 1.3386e-05
11:76022757 G A 0.863280 8.9239e-06
11:76025889 T C 0.950318 -5.6104e-06
11:76026791 C T 1.078118 -4.2545e-06
11:76027628 T C 0.121639 5.1256e-06
11:76048876 C T 0.419120 5.6890e-06
11:76055444 C T 0.053761 8.7466e-06
11:76058080 T G 0.829037 -5.6439e-06
11:76070922 G A 0.157915 -1.8957e-05
11:76082062 G A 0.114295 3.1252e-07
11:76099514 G T 1.898148 -2.5550e-05
11:76101574 A G 0.021711 -1.2225e-05
11:76103563 C G 0.032737 1.8188e-05
11:76113016 T G 0.031489 1.7732e-05
11:76116086 G A 0.151503 -4.9905e-06
11:76116713 G T 0.580003 7.1167e-06
11:76118684 A G 0.032285 1.4006e-05
11:76123531 C T 1.273744 -1.9870e-05
11:76138321 T C 0.035634 -6.3605e-06
11:76140951 G A 0.056947 1.1077e-05
11:76148500 C T 0.059592 -1.6172e-05
11:76157686 C T 1.977894 -5.2517e-06
11:76159685 A G 0.051983 -2.3531e-06
11:76170106 T G 0.071784 1.0001e-05
11:76181631 A G 0.168325 1.3726e-05
11:76199233 G A 1.857765 3.0513e-06
11:76221452 A C 0.032866 1.3783e-05
11:76228541 G T 1.201603 2.6610e-06
11:76230952 T C 0.059021 -1.5731e-05
11:76236220 G A 0.321939 2.2339e-05
11:76252631 G A 0.269099 -2.4284e-05
11:76257535 C A 0.022065 5.9694e-06
11:76261943 C G 0.046010 5.3242e-06
11:76266172 T C 0.878514 -1.3704e-05
11:76271005 A G 0.723492 2.4892e-05
11:76271845 A G 0.038653 -3.9878e-06
11:76291154 A G 0.904139 2.0058e-05
11:76299194 T G 1.004807 5.0568e-06
11:76301375 T C 0.785750 1.3988e-05
11:76307414 A G 0.035872 -1.4600e-05
11:76309770 T C 0.025924 1.9944e-05
11:76311139 C A 0.069577 9.9218e-06
11:76311356 A G 0.078053 1.6332e-05
11:76313069 C T 0.462774 -2.1410e-06
11:76315429 T G 0.092091 6.6403e-06
11:76316514 C T 0.184655 1.0353e-05
11:76322391 T C 0.090962 5.9382e-06
11:76323422 C T 0.274400 -4.1503e-06
11:76332210 G T 0.168165 -8.2667e-06
11:76332286 A G 0.214780 3.3777e-06
11:76337181 C T 0.560362 -1.8796e-05
11:76339311 A G 0.103664 -9.7246e-06
11:76339664 T C 0.491342 -2.5788e-05
11:76341751 G A 0.390959 1.1612e-05
11:76342150 T C 0.289451 -5.2995e-06
11:76346193 T C 0.154298 -1.4774e-05
11:76346477 T G 0.346316 -6.9614e-06
11:76350508 T C 0.194126 -9.9615e-06
11:76352184 A G 0.029881 -4.0496e-06
11:76352983 G A 0.874717 -8.8553e-07
11:76356085 C T 0.040621 5.4274e-07
11:76360404 G A 0.924810 -1.2723e-06
11:76361219 A G 0.044364 2.7827e-06
11:76363374 G A 0.028032 -1.8040e-05
11:76364172 A G 0.046166 9.3870e-06
11:76366690 G T 0.694774 2.7241e-05
11:76367028 C T 1.040767 2.1490e-05
11:76367160 T G 0.206345 1.9239e-06
11:76367686 A G 0.070023 -1.7134e-06
11:76371418 T C 0.049634 6.3103e-06
11:76377819 A G 0.886976 -2.5251e-05
11:76378099 G A 0.239528 1.2826e-09
11:76380737 T C 0.278819 -6.0464e-06
11:76390175 A G 0.787266 -7.2569e-06
11:76392642 A G 0.102559 7.7240e-06
11:76393224 T G 0.030748 1.1419e-05
11:76393776 A G 0.122921 -2.5913e-05
11:76395972 A G 0.206223 -2.6917e-06
11:76397110 T C 0.639486 -1.5140e-05
11:76398784 T C 0.089239 -1.5308e-05
11:76399105 G A 0.022245 1.5827e-05
11:76399159 C T 0.054465 -1.1319e-05
11:76401831 C T 0.379770 1.7812e-06
11:76405872 C T 0.613199 -4.8166e-06
11:76413757 T G 0.321603 -8.2753e-09
11:76415209 A G 0.288074 -2.6547e-05
11:76418737 G A 1.006640 -8.2605e-06
11:76421250 T G 0.661874 -1.8995e-05
11:76422031 T C 0.612189 -2.2365e-05
11:76425716 A G 0.038585 2.7190e-07
11:76425862 C T 0.148419 3.0354e-06
11:76425895 T C 1.882359 1.6180e-05
11:76428185 A C 0.029602 7.9399e-06
11:76430684 C A 0.280360 -1.4469e-05
11:76431100 T C 0.300602 -2.6323e-05
11:76432379 G A 0.121632 -7.9601e-06
11:76435112 A G 0.320651 1.4031e-05
11:76437365 C T 0.470410 -1.1903e-05
11:76442976 A G 1.437802 -3.1604e-05
11:76446916 A G 0.367354 -1.6120e-05
11:76447337 C T 0.759796 -4.4331e-07
11:76447517 T C 0.042477 1.8191e-05
11:76448859 C T 0.219414 2.5858e-06
11:76449812 T C 0.054710 1.0075e-05
11:76454278 C A 0.049967 3.2521e-05
11:76454937 T C 0.298229 1.9165e-05
11:76458811 A G 0.171201 -3.8270e-05
11:76462181 C T 0.759673 -1.5343e-06
11:76469093 T C 0.340907 8.5273e-06
11:76478974 A G 0.074089 -1.6399e-05
11:76490282 C T 0.081280 -2.2917e-06
11:76493065 A G 0.116750 -7.1428e-06
11:76495879 C T 0.854933 -1.0769e-06
11:76496865 T C 0.075337 2.6776e-05
11:76499650 A G 0.194109 -1.0181e-05
11:76501451 A G 0.434725 -1.5861e-05
11:76504022 G T 0.060921 -3.2200e-06
11:76506888 A G 0.115312 4.1391e-06
11:76507403 A G 0.050824 3.2813e-06
11:76507692 A T 1.493284 -4.6872e-05
11:76517017 A G 0.076890 2.2059e-05
11:76517246 C T 0.139957 -4.0427e-07
11:76518495 G A 0.490856 -3.9282e-06
11:76518550 C A 0.541578 1.8522e-06
11:76541938 C T 0.029371 -5.5405e-06
11:76543474 C T 0.323881 -2.6383e-05
11:76545697 A G 0.048852 -7.5912e-06
11:76547216 T C 0.022075 -7.7668e-06
11:76547752 T C 0.420106 1.2268e-05
11:76557152 G A 0.030609 -4.1438e-06
11:76570725 G A 1.504806 -9.9980e-06
11:76572436 A G 0.084156 -6.7713e-06
11:76585520 C T 0.151047 -2.6013e-06
11:76591346 A G 0.106938 1.0643e-05
11:76596504 T G 0.141473 -1.0754e-05
11:76614465 C T 1.475523 -1.6430e-05
11:76617642 T C 0.026029 -9.0010e-06
11:76618233 G C 0.035042 1.3257e-05
11:76630503 A G 1.477107 -1.8133e-05
11:76637651 A G 1.481700 -1.4269e-05
11:76649172 T C 0.218792 -1.6767e-05
11:76650746 C G 0.032275 -8.1189e-06
11:76652857 T C 0.029276 -2.6983e-06
11:76666181 G A 0.130006 -1.4742e-05
11:76667804 G A 0.057127 -7.5585e-06
11:76691264 T C 0.166870 -7.2478e-06
11:76699828 A G 1.124879 8.0112e-06
11:76701606 A G 1.525864 -2.1026e-05
11:76708086 A G 1.528740 -2.0704e-05
11:76727237 G A 0.030466 -7.0999e-06
11:76728731 G A 0.061465 -1.0392e-05
11:76739223 G A 1.529648 -2.0953e-05
11:76742307 G A 1.946446 1.9068e-05
11:76747258 G C 0.711654 -3.5527e-06
11:76748182 G A 1.425960 -2.2712e-05
11:76751587 A G 0.519775 -1.0701e-05
11:76753563 T C 0.107397 1.4763e-05
11:76764842 C T 0.031234 -1.0308e-06
11:76768240 A C 0.128394 1.7179e-05
11:76776129 G A 0.666073 -6.1743e-06
11:76780251 A G 0.129346 -8.6053e-06
11:76785092 A C 1.292993 -1.3710e-05
11:76785194 A G 1.424512 -2.0074e-05
11:76785452 A G 0.915565 -1.2637e-06
11:76799392 A G 1.885232 -5.1713e-06
11:76800127 G A 0.341682 1.6542e-06
11:76801982 T G 0.624496 3.9151e-06
11:76802786 C A 0.226836 1.2014e-05
11:76813961 T C 0.108152 2.3975e-05
11:76815398 C T 0.470960 -6.8292e-06
11:76816495 A G 0.185477 -6.7035e-06
11:76823484 T C 0.130482 4.6609e-06
11:76827992 T C 0.203585 -5.8064e-06
11:76833763 C G 0.134024 -1.6475e-06
11:76837374 A G 0.106231 -7.4288e-06
11:76837499 A G 0.758120 1.6705e-05
11:76837552 T C 0.167315 1.1704e-05
11:76839671 A G 0.063186 1.0135e-05
11:76840499 C T 0.551543 -2.1422e-05
11:76840709 G A 0.778284 -6.9621e-06
11:76840972 T C 0.145074 -5.9140e-07
11:76843822 A C 0.162141 4.2945e-05
11:76844399 G T 0.094124 6.5218e-06
11:76851831 A G 0.327243 -1.9475e-05
11:76853783 C T 0.683613 -6.9287e-05
11:76855454 A G 0.244593 -3.5279e-05
11:76858756 T C 0.300201 -2.6921e-05
11:76859758 A G 0.523739 -1.8221e-05
11:76864439 T G 0.047988 -1.2536e-05
11:76865537 T G 0.820469 2.1001e-05
11:76866587 A G 0.118548 -5.8755e-06
11:76866955 A G 0.037123 5.8185e-06
11:76867135 T C 0.037993 3.5188e-05
11:76868278 A C 0.110416 5.7123e-06
11:76868372 C T 0.717849 2.0870e-05
11:76870105 A C 0.690195 3.2133e-05
11:76870147 T C 0.048906 5.4859e-06
11:76880518 A G 0.565632 1.6461e-05
11:76881925 T C 0.116818 1.4210e-05
11:76885164 G A 0.036942 7.5954e-06
11:76898338 T C 0.155188 1.7591e-06
11:76899265 G A 1.120041 1.8262e-05
11:76901927 T C 1.082660 1.4411e-05
11:76904713 A T 0.050460 2.4483e-05
11:76910766 T C 1.084030 2.0055e-05
11:76917220 G A 0.955187 4.3670e-06
11:76917856 G A 1.087341 -1.0369e-05
11:76919478 A C 0.935934 -8.3032e-06
11:76921090 A G 1.002108 -4.9774e-06
11:76921358 A G 0.572585 8.7036e-06
11:76922868 T C 0.078981 1.9805e-05
11:76923017 A G 0.385343 2.3176e-05
11:76924766 A G 0.054934 -2.3341e-05
11:76926245 T C 0.239636 -9.5525e-06
11:76926301 T C 0.037228 -1.3835e-05
11:76928025 G A 0.538545 2.1985e-05
11:76944178 A G 0.033886 1.3723e-05
11:76954833 A G 0.711579 8.1792e-06
11:76957833 A G 0.726324 1.1742e-05
11:76958651 G A 0.096902 -1.4998e-06
11:76968497 C G 1.687019 5.0892e-06
11:76968775 G C 0.404759 -4.5654e-05
11:76970699 G A 0.060592 4.8044e-06
11:76974386 C T 0.529373 2.3869e-05
11:76979550 C T 0.060779 4.5489e-06
11:76981122 G A 0.022129 2.4462e-05
11:76981468 G A 0.034338 -2.2380e-05
11:76990492 C G 0.096919 -1.0734e-06
11:76994891 G A 0.027460 7.3243e-06
11:76996726 C G 0.124617 1.0092e-05
11:77029268 T C 0.203840 -2.2353e-06
11:77029689 G A 0.687284 1.5004e-05
11:77034480 A G 0.096514 9.4587e-06
11:77037399 G A 0.027076 6.6397e-06
11:77082323 G A 0.037592 -1.1011e-05
11:77087448 C T 0.072926 3.9444e-06
11:77089925 A G 0.025026 -1.8133e-05
11:77090518 C T 0.692330 1.6857e-05
11:77090939 T C 0.036565 2.9127e-06
11:77091574 G A 0.336004 -9.0810e-06
11:77105157 G C 0.133266 -1.0062e-05
11:77119720 A G 0.034909 -6.5963e-06
11:77124214 A G 0.610452 1.5927e-05
11:77155274 T C 0.108084 5.0105e-06
11:77155628 C T 0.027437 -4.5087e-06
11:77159824 A G 0.022894 1.1397e-05
11:77167175 A G 0.030588 1.9949e-06
11:77178432 A C 0.106533 -8.4693e-06
11:77179272 C T 0.034814 6.4917e-06
11:77185590 A G 0.032448 -1.1108e-05
11:77186138 A G 0.122941 1.1010e-05
11:77187663 A C 0.047016 1.1647e-05
11:77197782 C T 0.482822 5.4358e-06
11:77199329 T C 0.020501 -8.5863e-06
11:77203134 C T 1.365617 -8.5262e-06
11:77204866 A G 0.877399 -1.2390e-05
11:77212830 T A 0.024115 -4.3191e-06
11:77216906 G T 0.990933 -2.2701e-06
11:77222608 T C 0.042297 -2.2581e-05
11:77230848 C T 0.770852 1.4511e-05
11:77237241 A G 0.944705 1.4311e-05
11:77238859 C T 0.506570 2.1193e-06
11:77246702 C T 1.518691 1.9396e-06
11:77250544 C A 0.534642 1.3200e-05
11:77253418 G A 0.088599 2.2769e-05
11:77272176 A T 0.131264 1.7291e-06
11:77299451 A G 0.209596 6.6729e-06
11:77301341 A G 0.209259 6.6782e-06
11:77309533 C T 0.744313 1.7109e-06
11:77313290 G A 0.088518 6.8821e-06
11:77315361 G A 0.048842 -3.2945e-06
11:77317384 G T 0.071389 4.7456e-07
11:77322805 A G 0.156443 2.8178e-06
11:77330747 C A 0.150344 1.2576e-05
11:77335982 A C 1.483111 1.3353e-05
11:77359910 T C 0.211353 8.8533e-06
11:77367268 A T 0.038438 6.3922e-06
11:77378388 C T 0.211989 9.6136e-06
11:77378563 C T 0.040607 -1.3765e-05
11:77400629 G A 0.154451 -8.1442e-06
11:77410048 T C 0.131662 2.3810e-05
11:77412646 A G 0.046969 -2.6816e-06
11:77412851 G A 0.483098 -7.8751e-06
11:77441302 C T 0.077258 -1.0763e-05
11:77461937 A G 0.023336 2.5140e-06
11:77468088 A C 0.482720 -2.6932e-06
11:77473597 A G 0.097589 -1.3580e-06
11:77477956 G A 1.594116 -9.8452e-07
11:77480062 A G 0.040346 -7.2196e-06
11:77500693 C T 0.078699 -1.9234e-05
11:77503886 T C 0.040383 -2.1185e-05
11:77517973 G T 0.179579 2.6974e-05
11:77522336 C A 0.036273 -7.8438e-06
11:77534790 G A 0.036500 -3.0582e-06
11:77583266 A G 0.214471 1.2764e-05
11:77584302 G T 0.059952 1.1734e-05
11:77586409 A G 0.694829 2.9461e-06
11:77592909 A G 0.455957 -5.6681e-06
11:77613200 A G 0.155664 7.3607e-06
11:77617950 G A 0.801484 1.0477e-05
11:77637368 T G 0.068425 -9.7472e-07
11:77638181 G A 0.214447 1.0806e-05
11:77671544 C T 0.414782 -9.7587e-06
11:77671868 T C 1.218952 1.6691e-06
11:77680399 T G 0.496194 4.7937e-09
11:77693174 T C 0.308340 1.3303e-05
11:77694532 A C 0.037983 -1.6741e-05
11:77697251 A G 1.432349 1.1344e-05
11:77703983 A C 0.215559 8.9445e-06
11:77710501 C T 0.367494 -1.9751e-05
11:77713795 C T 0.110052 1.5077e-05
11:77714654 T C 0.164674 3.9711e-05
11:77714746 A C 0.260868 -4.5678e-06
11:77719495 C T 0.918085 -1.7645e-05
11:77719612 C T 0.097493 -5.7752e-06
11:77724674 T C 0.559288 -1.8042e-06
11:77725708 A G 0.023999 -1.1347e-05
11:77727379 C T 0.249707 -1.0931e-05
11:77731160 A C 0.453373 -8.3050e-06
11:77733389 C A 0.242669 2.7013e-06
11:77734007 T C 0.773409 -1.4579e-05
11:77734209 C T 1.615993 -5.8911e-06
11:77742826 G A 0.789126 5.5882e-06
11:77754311 C T 0.316255 2.2895e-05
11:77775352 T C 0.031938 -1.7532e-05
11:77781694 A G 0.034909 -1.1329e-05
11:77790655 C G 0.465494 -1.4447e-05
11:77797277 T C 0.052551 -4.2514e-05
11:77812787 A G 0.135803 4.8081e-07
11:77815059 G A 0.074759 1.2961e-05
11:77820316 C T 0.045581 -2.7478e-06
11:77822056 C T 0.036004 -3.8219e-06
11:77823557 A G 1.366922 -7.6510e-05
11:77823791 T C 0.046955 -2.4337e-05
11:77825320 C T 0.461183 -1.5520e-05
11:77826985 T C 0.906314 -3.3943e-05
11:77833837 A C 0.028915 4.7879e-06
11:77845016 T C 0.316455 2.9154e-05
11:77849853 T C 0.072858 1.4679e-05
11:77852912 T C 0.025645 1.1633e-06
11:77855357 A G 0.530393 -1.8894e-05
11:77860826 T C 0.028684 2.8306e-06
11:77865010 G A 0.763828 4.0524e-06
11:77865580 T C 0.056716 -8.2387e-06
11:77871781 T G 0.066756 4.4191e-05
11:77876489 G A 0.121207 4.4210e-05
11:77877834 G C 0.080838 1.9053e-06
11:77879646 A C 0.072355 1.8829e-05
11:77882393 C T 0.321868 3.3848e-05
11:77883855 C A 0.970095 2.5525e-05
11:77884782 T C 1.079637 1.2356e-05
11:77892552 A G 0.349080 4.2916e-05
11:77893039 G T 0.176985 1.1217e-05
11:77893666 T C 0.106598 4.9006e-06
11:77898149 T C 0.044793 1.6021e-05
11:77902825 G A 0.850034 1.3018e-05
11:77903706 A G 0.162746 2.8779e-06
11:77906223 G A 0.082306 4.8702e-05
11:77909014 A G 0.266328 1.9453e-05
11:77920500 T C 0.105228 -4.7236e-06
11:77920930 G A 0.393727 1.9484e-05
11:77921348 A G 0.039108 3.4869e-06
11:77921527 C G 1.925156 -2.1597e-06
11:77922960 T C 0.326145 3.9182e-05
11:77925273 G T 0.325356 3.1589e-05
11:77930447 A G 0.058446 -5.5134e-06
11:77936166 G A 0.309873 2.7849e-05
11:77937800 A G 0.308160 2.6477e-05
11:77940327 G A 0.061064 -1.7677e-05
11:77951197 A T 0.764664 -8.2635e-06
11:77973378 G A 0.037167 1.6261e-05
11:77976475 T C 1.585898 -1.9698e-05
11:77976610 A C 0.155729 3.8875e-06
11:77978466 T C 0.030510 4.3669e-06
11:77985716 C T 0.028256 3.3116e-06
11:77988547 G A 0.076646 -5.1374e-06
11:77997482 C A 0.306994 2.7151e-05
11:78004429 G A 0.024190 1.5801e-05
11:78009631 A G 0.049260 -9.0616e-06
11:78035856 T G 1.574458 -2.2190e-05
11:78052864 T G 0.317251 2.6751e-05
11:78054607 G A 0.074752 5.0116e-06
11:78061005 G T 0.036290 1.4451e-05
11:78063518 A G 0.107485 -1.2718e-05
11:78091150 A C 0.318999 2.3027e-05
11:78095373 A C 0.309996 2.6246e-05
11:78101084 A G 0.035538 -1.9001e-05
11:78103678 T C 0.061931 -1.4097e-05
11:78132122 G A 0.049773 -5.4053e-05
11:78149233 G A 0.024917 -3.6580e-06
11:78153771 C T 0.124610 -4.6662e-06
11:78153919 A G 0.119072 7.0915e-06
11:78161611 A T 0.146407 -6.2262e-06
11:78164984 G T 0.675623 -5.7140e-05
11:78171818 A C 0.050518 1.2621e-05
11:78179336 T C 0.339666 2.2555e-05
11:78180508 C A 0.339676 2.3298e-05
11:78184467 A G 0.041097 -2.2932e-06
11:78188296 G A 0.024404 -6.8485e-06
11:78189653 C T 0.057437 2.1562e-05
11:78192519 A G 0.029249 -1.0131e-05
11:78196578 A C 0.041131 2.9584e-06
11:78203380 A G 0.026488 2.9448e-07
11:78207393 T C 0.107224 3.6079e-05
11:78214673 T C 0.338531 2.3973e-05
11:78217237 A G 1.659997 -3.3186e-05
11:78230043 T C 0.788681 1.3466e-05
11:78230583 C G 0.031459 4.6889e-06
11:78236265 C T 0.124304 -8.8769e-06
11:78247027 G A 0.063634 -3.0200e-06
11:78256998 A C 1.657192 -2.0503e-05
11:78262949 T C 0.030612 1.7179e-07
11:78272517 A C 1.601779 -1.4826e-05
11:78282716 A G 0.115217 1.2816e-05
11:78286340 T G 0.150027 -7.4432e-06
11:78288908 C T 0.119993 1.7800e-05
11:78295741 G A 0.043705 9.6449e-06
11:78298594 A G 0.078267 -4.4389e-06
11:78320967 T C 0.176645 -4.1371e-06
11:78324664 T C 0.040220 -1.0943e-05
11:78341699 G A 0.113064 3.5968e-05
11:78355212 A G 0.058970 1.9808e-05
11:78355240 C T 0.067694 6.8000e-07
11:78355449 G A 0.051001 -3.8751e-05
11:78355979 T C 0.118970 9.7617e-06
11:78356497 T C 1.453298 3.2371e-05
11:78358588 G A 0.064967 3.1126e-06
11:78360169 T C 1.060129 -4.3600e-05
11:78360321 T C 1.059585 1.3276e-05
11:78361434 G A 1.389572 1.6995e-05
11:78361615 C T 1.794549 -1.4717e-06
11:78362665 C T 1.438842 9.1179e-06
11:78362962 G T 0.142191 1.8998e-05
11:78369573 T C 0.045962 -1.3039e-05
11:78373037 C T 0.035970 -2.6620e-06
11:78375189 C T 1.398401 1.1106e-05
11:78383336 A G 0.052874 -3.4565e-05
11:78386259 T C 0.024061 1.2293e-06
11:78398230 T C 0.051382 5.5238e-06
11:78407080 C A 0.345578 3.4320e-07
11:78408313 G A 0.614885 1.3991e-07
11:78411783 A G 0.021099 -9.1024e-06
11:78417147 G A 0.039180 -1.1972e-05
11:78423405 G C 0.069577 1.6682e-05
11:78434112 A C 0.036891 1.2830e-05
11:78434273 A G 0.023687 3.2282e-06
11:78434679 T C 0.033492 8.2839e-06
11:78437182 A G 0.317754 1.8139e-05
11:78443235 T C 1.505492 3.0373e-06
11:78443979 A G 0.029786 -9.6569e-06
11:78447679 C G 1.810134 1.7264e-05
11:78448796 G A 0.044327 -4.9659e-06
11:78449583 A G 0.020974 -1.9067e-05
11:78452115 T C 0.218993 -1.5049e-05
11:78458892 A G 0.022378 -1.6490e-05
11:78460549 T G 0.229192 -1.6126e-05
11:78462877 G A 0.045877 -1.0178e-05
11:78464197 T G 0.028375 4.2579e-06
11:78465940 A G 0.069917 -1.6671e-05
11:78470286 T C 0.917908 4.2542e-06
11:78470864 C T 0.037922 2.5086e-05
11:78473130 A G 0.058399 3.9379e-06
11:78475513 G A 0.053367 2.8365e-05
11:78480051 G A 0.279652 3.9659e-05
11:78480093 A C 0.030201 1.0010e-05
11:78482113 A G 0.201263 -1.6105e-05
11:78491318 C T 0.283831 2.2523e-05
11:78496647 C T 1.425641 -8.5328e-06
11:78499634 G A 0.039441 -2.1650e-05
11:78504240 G A 1.485525 -1.0299e-05
11:78504852 C T 0.032220 -3.1183e-07
11:78507653 T C 0.025261 -3.1636e-06
11:78507790 G A 0.240204 3.6300e-05
11:78509073 C G 0.055193 1.0225e-05
11:78510266 A G 0.260780 4.6043e-05
11:78512011 T G 0.054764 -1.8282e-05
11:78512458 G A 0.046941 -1.5252e-05
11:78516745 A G 0.108366 2.7526e-05
11:78520474 C T 1.608126 -1.7831e-05
11:78521836 A G 1.687199 -1.2149e-05
11:78528189 C T 0.759167 4.9761e-06
11:78531395 T C 0.079005 3.0267e-07
11:78541733 A G 0.021973 -1.5849e-05
11:78549596 A G 0.021997 2.2461e-06
11:78558239 T G 0.561848 -2.5144e-05
11:78562549 A G 0.841918 -6.2128e-06
11:78568791 G C 0.191702 1.9490e-05
11:78570490 A G 0.076047 6.4382e-07
11:78570898 T C 0.041682 9.0752e-06
11:78599157 T C 1.849140 -2.0135e-05
11:78599182 A G 0.025067 1.7300e-05
11:78599783 G A 1.299905 2.2685e-06
11:78607311 C T 0.035317 -1.8901e-05
11:78611776 G A 0.159907 5.0316e-06
11:78618020 G A 0.561936 -1.3921e-05
11:78622178 C T 0.080875 3.1663e-05
11:78627549 G A 0.033427 -2.9979e-05
11:78628762 C T 0.558812 -4.6543e-06
11:78629765 A G 0.062700 4.9757e-06
11:78636128 A C 0.364628 1.4527e-05
11:78639150 C A 0.089194 -3.6335e-06
11:78643155 T C 0.107768 -1.1511e-05
11:78643342 C T 0.469244 -2.0766e-05
11:78645298 C G 0.033352 -2.3881e-05
11:78645547 T G 0.146237 -3.4208e-05
11:78647012 T G 1.260953 1.8934e-06
11:78648328 T C 1.951627 1.3074e-05
11:78651454 C T 0.058654 7.1939e-06
11:78658790 T C 0.033162 -1.6839e-05
11:78658860 T C 0.029507 -9.9119e-06
11:78663501 T C 0.862450 -3.2400e-06
11:78667681 A G 0.038313 -1.3897e-06
11:78667869 G A 0.038486 -1.2630e-06
11:78678335 T C 0.031941 -9.9352e-06
11:78681489 T G 0.974552 4.1655e-05
11:78690480 G T 0.095848 2.9984e-05
11:78692820 C T 1.055590 1.5319e-05
11:78696828 G A 0.078747 3.3660e-05
11:78696857 G A 0.049369 2.7909e-05
11:78698146 T C 0.042464 -7.3391e-06
11:78699340 C G 1.906522 -3.2326e-05
11:78700717 A G 0.053901 1.1774e-05
11:78701984 A G 0.776363 9.1022e-07
11:78702098 C T 0.031533 1.3561e-05
11:78704763 T C 0.059701 -5.1409e-06
11:78706416 T C 0.029371 1.0515e-06
11:78707779 G T 0.145713 1.3552e-05
11:78708789 A G 0.336667 2.5752e-06
11:78717345 T C 0.039387 -1.6401e-05
11:78718960 T C 0.581312 1.9214e-06
11:78719619 C T 0.578616 5.2489e-06
11:78720369 T C 0.430261 -9.4596e-06
11:78722948 T C 1.011913 9.3717e-06
11:78725848 G A 1.174343 1.2974e-07
11:78726333 C T 0.021269 -1.9061e-05
11:78726894 T C 0.029130 1.6954e-05
11:78729835 T C 0.495596 -1.3120e-05
11:78733570 C T 0.579102 -5.1636e-06
11:78737595 A G 0.024234 9.9212e-06
11:78740043 T G 0.088871 -9.2634e-06
11:78742277 T C 0.022503 -6.5683e-06
11:78742356 A G 0.095946 4.4129e-06
11:78742528 T C 0.645514 8.2823e-06
11:78742723 T G 1.138856 -1.6081e-05
11:78742884 C T 0.231705 1.5376e-06
11:78745279 C T 1.900977 3.0260e-06
11:78749283 T A 0.027260 -2.8678e-06
11:78749353 G T 0.058705 9.6839e-06
11:78750374 G A 1.572850 -2.0687e-05
11:78758927 A T 0.043463 1.3429e-05
11:78759897 A G 0.081341 1.4656e-07
11:78762524 A G 1.655272 -1.6169e-05
11:78764528 G A 0.104589 9.9243e-06
11:78765108 G A 1.230474 -1.8220e-05
11:78767484 A G 0.028215 7.4852e-06
11:78771238 C T 0.134942 -9.4188e-06
11:78771634 C T 1.051297 -5.4740e-06
11:78775337 C T 0.020127 -2.3354e-05
11:78778942 G A 1.183492 -1.9222e-05
11:78780837 A G 0.062567 2.4942e-06
11:78784695 A C 1.909317 -3.0373e-05
11:78785279 C T 0.827503 -7.6183e-06
11:78792746 G A 0.055893 -5.8737e-06
11:78794752 A C 0.306616 2.8006e-06
11:78795447 A G 0.168352 1.0856e-05
11:78797456 G A 1.832946 -5.4401e-05
11:78802160 A C 0.540538 7.9380e-06
11:78810055 C T 1.784546 -2.7375e-05
11:78810793 C T 0.233544 3.6099e-06
11:78810938 T C 0.125980 -9.8710e-07
11:78811360 A G 1.017689 -3.0853e-05
11:78812673 A G 0.035232 1.9616e-05
11:78813053 T C 1.470525 -2.3208e-05
11:78814038 C T 0.111752 2.2980e-07
11:78817613 A G 1.192121 -2.3700e-05
11:78818617 G T 0.229882 1.5610e-05
11:78820032 T C 0.086961 2.7240e-06
11:78821945 G A 0.341254 1.8656e-05
11:78823243 A G 0.058637 -1.1828e-05
11:78825980 G A 0.543846 -2.0904e-06
11:78830688 A G 1.612046 -1.0656e-05
11:78834421 A G 1.952008 4.6650e-06
11:78834505 A G 0.047091 -1.1134e-05
11:78857223 G A 0.158408 4.4915e-05
11:78860381 G A 0.824284 -5.0991e-05
11:78861961 A G 0.434637 -2.3456e-05
11:78866568 T C 0.093638 -1.3560e-05
11:78867510 C T 0.063543 2.5588e-05
11:78869645 A G 1.213873 2.2690e-06
11:78870685 T C 0.220455 1.5690e-05
11:78872843 G T 0.453649 1.3903e-05
11:78873210 C T 0.075921 1.5709e-05
11:78873621 T C 1.723907 -2.1160e-05
11:78877319 C G 0.788283 -4.9127e-05
11:78880534 A C 0.499825 5.3516e-06
11:78890165 G A 0.080467 -6.4390e-06
11:78894856 A T 0.765062 2.0406e-05
11:78900992 A G 0.049172 1.7475e-05
11:78904266 T C 0.079651 -3.3030e-06
11:78911432 T C 0.537172 -2.9484e-06
11:78914741 G A 0.115920 -4.0234e-06
11:78914782 A G 0.027086 1.4828e-05
11:78915509 T C 1.073480 8.0602e-06
11:78915746 C T 0.986064 3.8830e-05
11:78916306 T G 0.100036 -1.8594e-05
11:78918314 G A 0.527040 -2.6750e-05
11:78920482 G C 0.158384 -3.1212e-05
11:78923102 A G 0.074592 -8.2346e-06
11:78925844 T G 1.206675 3.9498e-05
11:78926037 G A 1.420667 4.2744e-05
11:78927958 A G 0.088718 2.3075e-06
11:78929880 G A 0.996964 3.4041e-05
11:78931083 C A 0.048747 -1.4901e-06
11:78933721 C T 0.049801 -1.2271e-05
11:78934486 G T 0.805364 2.0821e-05
11:78934953 G T 1.695695 2.1914e-06
11:78938905 A G 0.099013 -2.5961e-05
11:78939166 T C 1.451989 2.2422e-05
11:78940678 T C 0.023945 1.1270e-06
11:78941224 A G 0.080804 6.9829e-06
11:78942177 T G 0.118263 9.8729e-06
11:78947645 C G 0.573122 -1.4891e-05
11:78948010 A G 0.748566 -4.0635e-06
11:78950536 A G 0.035657 -1.4574e-05
11:78950894 T C 0.106207 -5.0953e-06
11:78951053 T C 0.250414 1.2891e-05
11:78960886 A C 1.034478 -9.6338e-06
11:78960973 A G 0.733372 2.0011e-05
11:78966419 G A 0.052469 -8.4623e-06
11:78967836 C G 0.270670 3.5003e-05
11:78970275 G A 0.233959 -8.5368e-05
11:78971792 T G 0.036161 -3.1089e-05
11:78977873 A G 1.405997 -1.4619e-05
11:78978338 T C 0.057195 1.1949e-05
11:78985587 C T 0.040869 8.2050e-06
11:78989601 T C 0.025652 -2.4377e-06
11:78990128 C A 0.862433 -9.3022e-06
11:79001286 C T 0.052469 -8.7744e-06
11:79004872 G A 1.463838 -3.2899e-06
11:79014024 G C 0.141868 3.5825e-06
11:79015647 C T 0.046278 -3.9969e-06
11:79017265 A G 1.525704 -2.7043e-05
11:79017585 T C 0.026876 3.5991e-06
11:79017681 T C 1.254324 8.7440e-06
11:79018450 T C 0.094005 -3.8904e-06
11:79020349 C T 0.498992 -1.1717e-04
11:79020536 T C 0.879741 9.0150e-06
11:79021189 A G 0.121880 1.4058e-05
11:79021304 C G 0.134116 6.9026e-06
11:79022263 A G 0.133606 -1.7382e-05
11:79023895 C T 0.308119 4.2994e-05
11:79028345 G A 0.373199 4.5333e-06
11:79030999 C T 0.139532 -2.6013e-05
11:79033298 C G 0.020134 5.1901e-06
11:79033367 T C 1.618914 -7.1692e-06
11:79039186 A G 0.075558 1.3112e-05
11:79044675 G C 0.030697 -7.2694e-06
11:79046357 C T 0.812476 -2.9163e-05
11:79047545 G A 0.184066 1.7839e-06
11:79053255 G A 0.116029 1.5447e-05
11:79054936 A G 0.107125 2.0506e-05
11:79055240 G A 0.052928 1.3684e-05
11:79055645 G A 0.029235 9.1042e-06
11:79065101 T C 1.004087 -1.1905e-05
11:79065320 A G 0.430193 4.6699e-06
11:79066246 G A 0.021674 9.4161e-06
11:79067560 T C 0.050753 4.0551e-05
11:79068718 T C 0.473320 -4.6952e-06
11:79072778 C T 1.550822 -1.1775e-05
11:79072959 C T 0.068806 1.9136e-05
11:79077193 G A 0.381073 -6.2523e-06
11:79077350 A G 0.198788 -1.2074e-05
11:79083620 A T 0.319328 -1.5727e-05
11:79093294 G T 0.927584 -1.0145e-05
11:79094522 C T 0.070115 -6.2242e-06
11:79108246 G A 0.125753 1.2726e-05
11:79110892 T C 0.145669 -1.3724e-05
11:79112878 A G 0.166975 -1.8714e-05
11:79119433 C T 0.278286 1.1973e-05
11:79129347 T G 1.276477 -4.6849e-05
11:79129411 T C 0.195993 -2.6392e-05
11:79134808 A G 0.379855 1.4950e-05
11:79146910 A G 0.047054 7.5768e-06
11:79153080 T G 0.216742 -2.4438e-05
11:79166681 G A 0.221277 -6.1320e-07
11:79168231 T C 0.700003 -6.7413e-05
11:79171408 C T 0.021868 6.5846e-06
11:79172861 A G 0.522012 -9.4496e-05
11:79177051 T C 0.103297 1.4659e-05
11:79179273 A G 0.258220 -4.3899e-06
11:79190305 C T 0.551730 -6.4507e-05
11:79192158 A G 0.375446 3.3346e-05
11:79196370 A G 0.296352 -4.1261e-06
11:79198933 A G 0.589556 -1.9433e-05
11:79207175 A G 0.475152 -1.3765e-05
11:79209806 A C 0.170358 4.8482e-05
11:79214744 A G 0.031115 -7.6644e-06
11:79214856 T G 0.366633 3.5137e-05
11:79219845 C A 0.022881 1.8794e-06
11:79221216 T C 0.264581 1.2934e-06
11:79224819 T G 0.275610 4.5912e-06
11:79226657 G T 0.025407 -3.6033e-06
11:79227069 T C 0.059908 -9.1004e-06
11:79231519 T C 0.128734 6.9509e-06
11:79238786 A G 0.075918 -3.5667e-05
11:79257927 A G 0.078298 -6.2467e-06
11:79275617 A G 0.239004 1.5477e-05
11:79280210 T C 0.050943 1.7085e-05
11:79284506 C T 0.152710 8.2582e-06
11:79287880 G C 0.099027 -9.7875e-06
11:79293794 C T 0.535302 1.0235e-06
11:79294066 C T 0.798438 9.1575e-06
11:79305763 C A 0.260685 1.8484e-05
11:79311443 G A 0.828571 2.6001e-06
11:79313294 T C 0.088688 -2.3103e-05
11:79315574 G T 0.157677 -1.3823e-05
11:79316087 A G 0.111208 -4.2971e-06
11:79319964 A G 0.303638 -2.7132e-05
11:79320737 C T 0.535149 1.9054e-05
11:79322131 A G 0.643763 1.4746e-05
11:79326490 A G 0.038986 -2.4712e-05
11:79330938 T G 0.020817 -5.4510e-06
11:79331571 A G 0.044844 -3.1875e-06
11:79332040 A C 1.086787 -2.8569e-05
11:79332436 T G 0.048305 3.8419e-06
11:79335591 A G 1.744609 5.3035e-06
11:79351151 G A 1.238375 -7.8094e-06
11:79353893 C T 1.947323 -3.0331e-06
11:79359021 T C 0.100917 1.5248e-05
11:79373466 T C 0.025519 1.3904e-05
11:79373772 G A 0.830267 -6.3575e-05
11:79374053 A G 1.857275 1.3636e-05
11:79374531 T C 0.169396 1.3115e-05
11:79374757 T C 0.751922 -6.8898e-06
11:79376282 C A 0.369805 1.4853e-05
11:79376657 T C 0.158377 -6.9875e-06
11:79386010 C A 0.218027 1.1553e-05
11:79388156 G A 0.209657 6.4712e-06
11:79388988 T C 0.394240 -1.0871e-06
11:79394800 C T 0.054611 -5.3411e-06
11:79398057 C T 0.399336 1.4939e-05
11:79401362 A C 0.171188 2.2086e-05
11:79402751 G A 0.027590 1.1221e-05
11:79413399 T C 0.032880 1.2271e-05
11:79418235 A G 1.971911 6.7107e-06
11:79427907 A G 0.123108 -7.9491e-06
11:79430895 T C 0.323109 -6.8735e-06
11:79432806 A G 0.108852 1.6834e-05
11:79436793 C A 0.122900 -4.6698e-06
11:79439153 T C 0.058732 7.2053e-06
11:79441694 C T 0.278558 -3.8908e-06
11:79441735 A C 0.033835 1.8969e-05
11:79443841 G A 0.092924 1.1612e-05
11:79456571 T C 0.044221 -2.0129e-05
11:79462480 G A 1.524011 -1.0677e-05
11:79469701 T C 0.556350 3.4062e-06
11:79471446 T C 1.493688 2.4695e-06
11:79478711 G A 0.432590 2.2118e-05
11:79478726 A C 1.259617 1.7876e-05
11:79479123 T C 0.105167 -5.8932e-06
11:79479785 T C 1.451425 -1.1297e-05
11:79483055 G A 0.054642 -1.9352e-05
11:79483379 C T 0.056291 3.4687e-07
11:79492245 A C 0.319984 1.4406e-05
11:79495195 T C 0.041155 1.1050e-05
11:79499478 T G 0.030099 1.9085e-06
11:79499548 G A 0.898668 2.1746e-05
11:79504902 C A 0.294972 -2.4391e-05
11:79505121 T G 0.858680 2.4046e-05
11:79509276 G A 0.958478 5.2865e-06
11:79517248 G A 0.116532 2.6133e-05
11:79527366 T C 0.380253 -9.6453e-06
11:79528077 C T 0.125776 2.2204e-05
11:79533735 G A 0.035708 -1.8795e-05
11:79534367 G A 1.007116 5.6838e-06
11:79542030 G A 1.042267 -1.0558e-05
11:79544760 T C 0.107516 -1.9829e-05
11:79544773 A G 0.049131 5.5687e-07
11:79551029 C T 0.137917 1.6989e-05
11:79553147 A G 0.051110 -5.7195e-06
11:79568240 T C 0.091656 2.3715e-05
11:79569363 G A 0.419086 1.9661e-05
11:79570548 T C 0.035759 5.0607e-07
11:79571606 A G 0.033444 2.8282e-07
11:79573985 G A 1.249516 -5.6954e-06
11:79590087 A G 0.110069 1.4181e-05
11:79590271 G C 0.624034 -1.8511e-05
11:79591327 T C 0.048549 1.2664e-05
11:79594255 C T 1.403131 -1.6257e-06
11:79605008 G T 0.666862 -5.6603e-06
11:79615053 G A 1.289372 -8.1153e-07
11:79624615 C T 0.683660 7.0032e-07
11:79634776 A G 0.030942 1.9364e-06
11:79645955 C T 0.067748 -1.9882e-05
11:79648501 A G 0.144792 9.1079e-06
11:79663436 T C 0.207036 -2.3461e-05
11:79665060 C A 0.043946 2.9985e-06
11:79675591 G C 0.089177 -1.6424e-06
11:79677179 T C 0.099574 2.5241e-05
11:79681322 A C 0.100404 -4.2285e-06
11:79691815 G A 0.969500 -9.6408e-06
11:79697424 C T 0.078172 -2.6547e-05
11:79708852 C T 0.039190 -1.3595e-05
11:79714779 G T 0.882835 -7.6697e-06
11:79723675 G A 0.826143 -1.9330e-05
11:79728336 A G 0.022068 3.7290e-06
11:79729315 G A 0.606103 9.1771e-06
11:79731693 A C 0.120143 2.0695e-06
11:79736680 T C 0.277942 2.9120e-06
11:79738029 T C 0.082007 7.0054e-06
11:79739243 C T 0.023020 -7.2084e-06
11:79739966 C T 0.460635 4.6070e-06
11:79741826 C T 0.029459 -1.2664e-05
11:79747557 A G 0.085251 -2.4207e-05
11:79747664 T G 0.070645 -4.0869e-06
11:79750097 A G 0.086349 1.0271e-05
11:79751763 A G 0.345391 -4.3323e-06
11:79763807 A G 0.045316 -2.9939e-07
11:79766067 G A 0.081079 2.2568e-06
11:79767067 A G 0.338619 -7.8179e-06
11:79768810 A G 0.352347 -1.8863e-05
11:79772605 C T 0.123873 -2.1959e-05
11:79774868 A G 0.268501 1.3825e-05
11:79775544 A G 0.044728 9.3934e-06
11:79776079 T C 0.025366 5.0328e-06
11:79780065 T G 0.108747 -1.8248e-05
11:79784333 C A 1.063237 -1.4341e-05
11:79788235 C T 0.291616 2.3295e-05
11:79789509 G A 0.739903 -2.7439e-06
11:79792910 A G 0.074626 7.8681e-06
11:79794951 G C 0.090690 -2.7207e-05
11:79797471 T C 0.186375 -1.0611e-05
11:79799549 C A 1.130621 -2.5653e-06
11:79808589 T C 0.083160 3.7354e-05
11:79808758 T C 0.020940 1.3802e-06
11:79809030 A G 0.298753 2.4366e-05
11:79813530 T C 0.881050 1.1183e-05
11:79813838 G A 0.452003 4.3167e-06
11:79815404 A G 0.337072 -1.5715e-05
11:79817252 G A 0.378645 -1.5458e-05
11:79834152 A G 1.768645 -4.3494e-07
11:79840901 C T 1.065783 -6.2494e-06
11:79854703 A G 0.056114 -1.2961e-05
11:79864555 A G 0.098360 2.5592e-06
11:79866966 C T 0.065419 -1.6889e-05
11:79873020 G A 1.010543 -1.1052e-05
11:79874918 C T 0.071767 3.6345e-06
11:79887348 T G 0.381022 9.1921e-06
11:79902911 T C 1.643651 1.8415e-05
11:79905307 C T 0.374232 3.7945e-06
11:79915204 A G 0.086033 -1.1190e-05
11:79916934 G T 1.967185 1.4248e-05
11:79919290 C T 0.142949 1.0725e-05
11:79923599 C T 0.030170 -3.8744e-06
11:79944140 G A 0.078179 8.0500e-06
11:79949503 A G 0.666270 6.2759e-05
11:79950154 T C 0.868291 -7.4781e-05
11:79961272 T C 0.084717 -6.6389e-06
11:79963011 A G 0.096572 3.6166e-06
11:79967504 C G 0.935747 1.9177e-04
11:79967803 A G 1.673342 1.5535e-05
11:79970089 A G 0.291412 -1.5259e-05
11:79977528 G A 0.268385 -1.0396e-05
11:79977728 A G 0.027817 1.5054e-05
11:79977861 C T 0.132722 -3.7127e-05
11:79981945 G A 0.060690 2.6187e-05
11:79982216 G C 0.211214 -6.1204e-06
11:79994214 A G 0.404083 -4.3784e-06
11:79999403 A G 0.560376 -7.6540e-05
11:80008120 A G 0.250887 3.0866e-05
11:80008144 G A 0.076595 -1.2263e-05
11:80008247 G A 0.068874 2.9879e-06
11:80008298 T C 0.124396 1.1474e-04
11:80009577 C T 1.244753 7.6945e-05
11:80011522 G T 0.152836 -1.2839e-05
11:80016310 T G 0.567995 2.9323e-06
11:80019359 T C 0.693248 1.7422e-05
11:80023603 C G 0.154916 4.8306e-06
11:80026448 G A 0.027841 2.4251e-06
11:80028514 T C 0.119058 -4.4342e-05
11:80033632 G A 0.139005 -1.1905e-05
11:80034556 G A 0.071774 4.5036e-05
11:80038214 A G 0.813064 9.3423e-06
11:80040787 A G 0.184298 1.4406e-05
11:80051320 C A 0.137689 5.0000e-06
11:80054365 C T 0.291463 1.3714e-05
11:80055322 T C 0.098663 1.1272e-05
11:80059239 T G 0.050504 -1.8635e-05
11:80069592 T C 0.066412 -2.0346e-05
11:80069805 T G 0.405932 3.1874e-05
11:80071091 G T 0.044405 -1.5437e-06
11:80072819 C T 0.892171 2.1023e-05
11:80077022 T G 0.383701 -1.5375e-06
11:80078078 T C 1.373450 4.3258e-05
11:80080639 T C 0.247167 -3.5775e-06
11:80084383 T C 0.102773 2.5801e-05
11:80087060 C T 0.058501 3.2941e-06
11:80087694 T C 0.033825 -7.9339e-06
11:80088860 C T 0.180323 3.0220e-05
11:80093030 G T 0.031911 1.1990e-05
11:80093245 T C 0.032774 -4.8882e-06
11:80094329 G A 0.057423 2.4513e-06
11:80094785 C T 0.163623 6.4144e-07
11:80094978 C T 1.585290 -2.4810e-05
11:80095362 A G 1.023370 1.0795e-05
11:80096882 T C 0.080997 1.1484e-05
11:80097498 C T 0.652453 1.0809e-05
11:80100233 C T 0.299728 -8.7998e-05
11:80101742 A G 0.106187 -2.0262e-05
11:80105837 C T 0.100625 8.3553e-06
11:80109158 C A 0.697171 -3.7390e-05
11:80109720 C A 0.070563 -1.2419e-05
11:80111368 C T 0.454515 1.0947e-05
11:80111585 T C 1.172218 -9.2453e-06
11:80113376 A G 0.066905 5.0171e-06
11:80117619 C T 1.139444 3.1510e-05
11:80119093 C A 0.058256 9.3113e-06
11:80119913 T C 0.473888 -2.6224e-05
11:80121780 G C 0.020844 -4.5586e-06
11:80123785 C T 0.261028 -6.5261e-07
11:80125819 G A 1.018390 2.2871e-05
11:80128387 A C 0.029215 2.6608e-05
11:80128709 C A 1.846760 -3.0441e-05
11:80129578 T C 0.169179 -2.0389e-06
11:80132624 A G 0.244634 -1.5336e-05
11:80133333 C T 0.036500 6.1031e-06
11:80135175 A G 0.156076 -3.9528e-05
11:80140433 A G 0.250649 -1.0037e-05
11:80141770 T C 0.035644 1.1108e-06
11:80142107 C T 0.331143 1.0028e-06
11:80142212 T C 0.213737 5.0400e-07
11:80146031 G T 0.193613 6.1849e-06
11:80151983 T C 0.761190 -3.4516e-06
11:80157258 A G 0.111314 9.6267e-06
11:80160252 T C 1.198883 9.5623e-06
11:80164949 A C 0.075452 2.6703e-05
11:80166340 C T 0.032856 9.3745e-06
11:80171620 C T 0.061472 -7.2247e-06
11:80171898 G A 0.091887 6.9946e-06
11:80173899 C T 1.152417 -9.0892e-06
11:80182109 G T 0.185233 6.4235e-07
11:80191699 G C 0.114798 -1.2517e-05
11:80196545 T C 0.036691 4.3534e-06
11:80199763 T C 0.146784 9.5159e-06
11:80201279 T C 0.047832 -8.0038e-07
11:80202514 C A 0.042063 9.4574e-06
11:80202876 T C 0.924051 -1.6953e-05
11:80207181 T C 0.039384 -6.6549e-06
11:80207466 G A 0.637480 -3.0037e-05
11:80208949 G A 0.323116 -1.7010e-05
11:80224640 G T 0.144492 -1.3122e-05
11:80226914 T G 0.038126 -2.0874e-05
11:80231754 G A 0.266148 -1.7154e-05
11:80235322 C A 0.040679 -1.3869e-05
11:80245270 T C 0.349196 1.9793e-05
11:80256116 G A 1.185012 -5.4893e-06
11:80263438 T C 0.089813 -4.3406e-06
11:80266721 T C 0.023061 -4.1973e-06
11:80267914 C T 0.023381 -2.4252e-05
11:80281414 A G 0.404334 -8.6923e-06
11:80288826 C T 0.038415 -7.5052e-06
11:80292873 C G 0.196234 2.0446e-06
11:80297378 A G 0.701407 -2.8540e-05
11:80297987 A C 0.261038 -2.2964e-05
11:80312854 C T 0.192981 3.3975e-05
11:80326287 A G 0.048553 -6.0586e-06
11:80327833 T C 0.444778 -1.8023e-05
11:80333160 T C 0.482003 -4.5548e-06
11:80334439 C T 0.145172 3.0152e-05
11:80344863 T C 1.041529 7.0099e-05
11:80345880 T C 1.816039 -4.8070e-05
11:80346458 C T 0.033764 1.7974e-06
11:80349513 A G 0.210242 9.5870e-06
11:80358660 C T 0.257227 -1.5629e-05
11:80360324 A G 0.024530 2.8691e-05
11:80370467 G T 0.717941 2.7084e-06
11:80375749 G A 0.145876 -2.9805e-05
11:80377052 T C 0.021885 -1.0942e-05
11:80389990 C A 1.438145 2.8969e-06
11:80397177 T C 1.461152 -1.7715e-06
11:80399178 C T 0.529441 1.0852e-05
11:80403422 T C 1.364101 3.9876e-06
11:80429446 T C 0.041631 -2.1394e-06
11:80433079 A G 0.919118 -1.9079e-05
11:80437928 C T 0.033804 3.9736e-05
11:80440836 G A 1.787246 -1.5715e-06
11:80447935 G A 0.196642 -5.6481e-06
11:80460049 G A 0.026648 1.5451e-07
11:80462059 G T 0.035790 3.6175e-05
11:80469950 G T 0.833286 -1.0497e-05
11:80472609 C T 0.138611 -3.2034e-05
11:80474858 T C 0.033842 -6.1881e-07
11:80491084 G C 0.078244 2.5942e-06
11:80495525 G T 0.088589 1.1433e-05
11:80500140 C T 0.162726 -2.3138e-05
11:80506187 C T 0.935594 -1.0105e-05
11:80516582 T C 0.698541 9.6039e-06
11:80527175 C T 1.302254 -7.9462e-06
11:80531125 C A 0.183808 -5.2909e-06
11:80532868 T C 0.025182 2.3665e-07
11:80533352 C A 0.321066 -1.3513e-05
11:80534219 G C 0.063815 1.7997e-06
11:80542512 A G 0.045938 2.5489e-05
11:80542837 C T 0.025692 1.1648e-05
11:80546081 G A 0.191247 -3.2374e-06
11:80549066 G T 0.524963 -2.9567e-05
11:80553855 C T 0.030391 -1.4038e-07
11:80557886 G A 0.038020 2.5131e-06
11:80561531 A G 0.034413 -7.0947e-05
11:80562738 A G 0.053299 5.3236e-06
11:80565213 T G 0.134874 7.8234e-06
11:80566396 A C 0.739023 -4.7373e-05
11:80570234 G A 0.054006 -1.0683e-05
11:80577828 A C 0.686353 2.7317e-08
11:80584636 C G 0.140787 -1.5840e-05
11:80596050 G A 1.020270 -3.0810e-05
11:80599925 C T 0.041607 -8.8132e-06
11:80607247 G A 1.091520 -3.9420e-05
11:80613270 G A 1.344205 -5.2934e-05
11:80622411 C T 1.338803 -6.1304e-05
11:80640561 G T 1.542234 -2.9904e-05
11:80642409 T C 0.193436 3.8331e-05
11:80643853 C A 1.130366 -3.1185e-05
11:80644946 G T 0.184393 4.9293e-06
11:80646646 A G 1.097184 -2.7389e-05
11:80648604 A G 1.084486 -3.2688e-05
11:80649150 T C 0.146288 7.5110e-06
11:80650985 T C 1.318339 -5.4603e-05
11:80669572 A G 0.033434 -1.5797e-05
11:80672314 T C 0.049406 -1.7542e-05
11:80675507 A G 0.104970 2.3725e-05
11:80676612 T G 0.138621 -1.2534e-05
11:80676823 G A 0.024326 4.1032e-06
11:80680409 G A 0.040611 4.3671e-06
11:80692597 G A 0.100625 -1.1629e-05
11:80693838 T C 0.132760 -2.7319e-05
11:80694217 G A 0.026260 -1.4010e-05
11:80695445 C T 0.263847 -2.8223e-05
11:80695889 G A 1.526561 3.0149e-05
11:80699022 A G 0.049063 -3.3836e-06
11:80700597 T C 0.065936 8.7708e-06
11:80703967 G A 1.823502 1.5862e-05
11:80704734 A G 0.083816 2.2349e-06
11:80705655 T C 0.112422 3.0229e-05
11:80707611 T C 1.529934 -7.9838e-06
11:80708436 A G 0.042416 -1.8463e-05
11:80708698 T C 0.230603 -2.1835e-05
11:80714305 T G 1.750497 1.4737e-05
11:80714563 T C 1.604301 2.8857e-05
11:80718383 C T 1.468319 3.1227e-05
11:80722309 T C 1.386118 -1.8504e-05
11:80727080 A G 1.111371 -3.2298e-05
11:80728292 T C 0.282957 3.6294e-06
11:80729376 T C 0.769679 -3.6599e-05
11:80733371 C T 0.021089 -5.2134e-06
11:80735316 G A 1.902850 -8.8160e-06
11:80740802 G T 1.303689 -7.1597e-06
11:80743059 C T 0.735320 -4.8047e-06
11:80743944 G A 0.035100 -1.5645e-05
11:80745207 C T 0.465395 9.7958e-06
11:80749275 C T 0.125613 -7.3186e-06
11:80757902 G A 0.992242 -1.3842e-05
11:80762654 T C 0.043446 4.2556e-06
11:80769133 A G 0.318774 7.2075e-06
11:80772535 A G 0.349529 -5.4628e-06
11:80776396 A C 1.791105 4.1544e-06
11:80777623 A C 0.023054 -1.2574e-05
11:80783843 G A 0.124430 -2.5736e-05
11:80783880 T C 0.354085 1.9631e-05
11:80785899 G A 0.067850 2.0239e-05
11:80795986 C T 0.065362 1.5439e-05
11:80802343 C T 0.021657 -4.9738e-06
11:80803005 G A 0.663795 -1.1701e-06
11:80803719 T G 0.055652 -1.9839e-07
11:80805072 G T 0.393529 -8.1434e-06
11:80813732 C T 0.846362 -1.3027e-06
11:80825874 C T 1.167091 1.5350e-05
11:80826598 G A 0.040655 -1.5100e-05
11:80829156 A G 0.021473 -1.5717e-05
11:80829809 C T 0.267892 -1.5168e-05
11:80839429 T G 0.034158 -2.1727e-05
11:80840831 G A 0.033855 1.5844e-05
11:80845340 G T 1.823111 -5.3621e-07
11:80846962 T C 0.105313 3.1479e-05
11:80851246 G A 0.543849 2.4928e-05
11:80852378 G T 0.043103 -1.1233e-05
11:80854375 A C 0.307555 -1.3160e-05
11:80855190 C T 0.040444 -1.5207e-06
11:80861458 A G 0.058936 -1.5850e-05
11:80868641 A G 0.115822 -3.3201e-05
11:80868996 C T 0.829706 -1.4537e-05
11:80869337 A G 0.150952 7.0606e-06
11:80874420 G A 1.731190 -1.2807e-05
11:80892658 C A 0.025747 -8.7120e-06
11:80893965 G A 0.090612 2.3565e-05
11:80901266 G C 0.162430 -1.9346e-05
11:80903615 G A 1.652732 -7.3816e-06
11:80916359 C A 0.142470 1.0499e-05
11:80920667 C T 0.574084 -1.3141e-05
11:80928809 C T 0.118678 -1.2228e-06
11:80929734 T C 0.045524 5.2341e-06
11:80930194 A G 0.525647 9.8079e-06
11:80932310 A G 0.192243 -1.3128e-05
11:80933861 G T 0.038891 -1.7825e-05
11:80936250 C T 0.106448 -7.6988e-06
11:80937323 G A 0.764076 6.6272e-07
11:80937354 A G 0.024887 -1.5238e-05
11:80955005 C T 0.225367 8.3587e-06
11:80957243 T G 0.037048 -1.3878e-05
11:80965959 A G 0.061629 1.6332e-05
11:80966038 G A 0.068554 1.5851e-05
11:80970385 C T 0.034389 9.3730e-06
11:80971498 G C 0.229420 1.8434e-05
11:80971794 G A 0.207763 -3.9746e-07
11:80979377 C T 0.085699 1.0373e-05
11:80983379 C A 0.020453 -1.4410e-06
11:80985548 T C 0.176961 3.3087e-05
11:80986806 C T 0.288703 -6.7838e-07
11:80990735 C T 0.033927 -1.9181e-05
11:80994473 A G 0.138148 3.6852e-06
11:80995368 T C 0.149810 -7.0234e-06
11:81003507 T C 1.764753 2.1843e-05
11:81006339 C T 1.144962 -5.5861e-07
11:81010755 C T 0.550414 2.3609e-05
11:81017127 T C 0.165034 -1.1467e-05
11:81018652 T C 0.058518 3.2131e-06
11:81023270 C A 1.240514 1.6691e-05
11:81029753 C A 1.593480 1.8554e-05
11:81042580 T G 0.410155 -4.5108e-06
11:81046318 T C 0.518293 9.7039e-06
11:81049858 C T 0.062734 2.8752e-05
11:81051241 C T 0.363526 -4.9461e-06
11:81052824 A G 0.052952 1.0943e-05
11:81070823 T C 0.027018 -8.2038e-06
11:81073164 T C 0.101610 2.0998e-05
11:81073353 G T 0.038931 -7.3441e-06
11:81076675 C T 0.157663 -2.2292e-05
11:81082368 G A 1.325649 4.4935e-05
11:81101809 G A 0.032220 -3.5523e-05
11:81109539 C T 0.090330 -1.1982e-05
11:81110423 G A 0.133134 -9.5849e-06
11:81117959 A G 0.052911 1.5332e-05
11:81123060 T C 0.529400 2.3450e-05
11:81131197 C T 0.086682 6.6524e-06
11:81131602 G T 0.029218 -9.7804e-06
11:81132183 G A 0.400489 1.5421e-05
11:81135730 C A 0.119521 2.5113e-05
11:81137302 A G 0.026706 -1.2187e-05
11:81144842 G A 0.061530 2.7241e-05
11:81149130 C T 0.067116 -1.6073e-05
11:81150232 A G 0.051902 -2.4247e-06
11:81150823 A G 0.077380 -4.2948e-06
11:81151901 C T 0.946589 6.8470e-06
11:81152012 A G 0.075289 -6.1426e-06
11:81159235 G A 0.089497 -6.3807e-06
11:81164027 C T 0.025424 -5.0124e-06
11:81173890 A G 0.049206 -1.0851e-05
11:81180229 T C 0.033934 -1.1630e-05
11:81182759 G A 0.035498 1.1880e-05
11:81185824 C T 0.027205 -8.1075e-06
11:81192003 C T 0.526721 -7.9947e-06
11:81192396 T C 0.117712 -8.4419e-06
11:81193276 G A 1.049586 1.5686e-05
11:81194617 C T 0.525388 2.8528e-05
11:81199721 C T 0.260063 1.2267e-05
11:81200193 T C 0.041967 -3.8571e-06
11:81200423 C T 0.066987 3.7319e-06
11:81205010 C G 0.132008 2.8879e-05
11:81214432 C A 0.200018 3.8348e-06
11:81215913 C T 0.258281 -7.5069e-08
11:81219928 G A 0.060585 -1.2047e-05
11:81223717 A C 0.750518 5.1900e-07
11:81226558 G A 0.202177 1.0776e-05
11:81228516 C T 0.108397 -1.3826e-05
11:81229507 A G 0.111783 -1.7605e-05
11:81229685 T C 0.451347 3.6576e-06
11:81231346 A G 0.435228 -6.5198e-05
11:81241225 T C 0.545865 1.1184e-05
11:81253375 C T 0.195932 8.0698e-07
11:81258089 T G 1.040573 -7.2280e-06
11:81261564 G A 0.043657 -1.8763e-05
11:81263034 A G 0.356641 6.8865e-06
11:81275928 A G 0.254038 -7.7654e-06
11:81276347 T C 1.323473 -1.4465e-05
11:81277302 G T 1.912346 -1.2879e-05
11:81280150 G A 0.036868 -6.7828e-06
11:81291185 G A 0.248677 -8.8426e-06
11:81291980 A G 0.025403 -2.4499e-06
11:81292669 A G 0.020229 2.8908e-06
11:81294966 G A 0.041682 -1.4303e-05
11:81303903 A G 0.030785 -1.0149e-05
11:81319409 G A 0.023605 1.4292e-05
11:81321935 C T 0.051048 -4.1568e-07
11:81334658 A G 0.026100 -4.0727e-06
11:81337817 C T 0.039384 -8.9861e-06
11:81340361 A G 0.354126 9.7851e-06
11:81343825 T C 0.383582 7.2186e-06
11:81355791 T C 0.069700 -9.2007e-06
11:81360306 T C 0.347118 -6.7155e-06
11:81366365 C G 0.087103 1.8893e-05
11:81381412 A G 0.021834 -2.1512e-05
11:81393723 T G 0.022806 1.2729e-05
11:81401051 G A 0.027970 -2.0142e-06
11:81405271 A G 0.041549 -5.0127e-07
11:81415669 G A 0.048332 1.1246e-06
11:81418372 A G 0.401240 6.0779e-06
11:81424069 G T 1.116594 6.7962e-06
11:81427445 C T 0.195330 2.2588e-06
11:81429155 T G 0.142524 -4.7012e-06
11:81430510 T C 0.255034 8.6395e-06
11:81430550 T G 0.025713 2.4412e-05
11:81447667 C T 0.037248 -1.2329e-05
11:81447843 A G 0.020515 -1.9636e-05
11:81457102 T G 0.043463 -2.5813e-05
11:81470761 A C 0.185137 9.0217e-06
11:81471619 C A 0.518922 -9.0891e-06
11:81479846 C T 1.469468 5.5252e-06
11:81488517 G A 0.042753 -2.4804e-05
11:81489841 C T 0.037857 -3.6501e-06
11:81490999 A G 0.052435 -3.2804e-05
11:81492293 T C 0.627179 1.4736e-06
11:81527902 A G 0.667623 4.3270e-06
11:81528192 C T 1.704498 2.4306e-06
11:81533659 C G 0.198295 8.2733e-06
11:81536105 G C 0.103851 1.8507e-07
11:81536768 G A 0.070557 9.5199e-06
11:81537404 T C 0.030544 -1.8815e-05
11:81538276 C T 0.528485 -4.8219e-06
11:81545552 G A 0.043229 -1.2329e-05
11:81551643 A C 0.036684 -3.1278e-06
11:81569926 C T 0.594401 9.1089e-06
11:81573763 T C 0.039611 -2.9033e-06
11:81581364 T G 1.902225 -3.2776e-06
11:81582070 T C 0.020566 8.2870e-06
11:81582279 G A 1.379033 -3.0055e-06
11:81582691 G A 0.020328 6.1891e-06
11:81588930 T C 0.026321 3.6835e-06
11:81591673 A G 0.103426 1.0526e-06
11:81596656 T C 0.029436 -1.6360e-05
11:81599981 C T 0.173197 -5.4358e-06
11:81601292 A G 0.181523 -2.6697e-06
11:81605936 T C 0.097320 7.7643e-06
11:81607066 C T 0.312756 -4.5407e-06
11:81616446 A G 0.551995 -8.1361e-06
11:81640705 C T 0.025740 5.2183e-06
11:81651321 A G 0.030105 -1.4212e-05
11:81655517 C T 0.146179 -1.3168e-05
11:81660856 G A 1.824838 -8.4084e-06
11:81660892 C A 0.181204 7.1998e-06
11:81668280 C T 0.599066 2.3138e-07
11:81669786 C T 0.086549 -5.3875e-06
11:81669864 G T 0.284987 2.1627e-06
11:81674489 T C 0.058450 1.6697e-05
11:81680580 A G 0.278095 6.7021e-06
11:81685299 T C 0.039200 3.4122e-05
11:81689350 C G 0.108230 1.1311e-05
11:81700376 A G 0.546790 -1.8381e-05
11:81716724 C A 0.019950 -3.3265e-06
11:81726331 G A 0.084214 -1.1544e-06
11:81726749 C T 0.050885 1.7916e-05
11:81732321 C T 0.038330 -4.6346e-06
11:81732715 G A 0.077798 2.1570e-06
11:81733491 A G 0.384843 5.4361e-06
11:81735948 G A 0.059001 9.8655e-06
11:81744742 T C 0.025726 -6.6737e-06
11:81749790 T C 0.027756 1.8192e-05
11:81751211 A G 0.125702 1.5536e-08
11:81756592 G A 0.052061 1.2150e-05
11:81771199 A C 0.361874 1.9567e-06
11:81773223 T C 0.085842 -7.4734e-08
11:81774042 C G 0.522359 -3.1705e-07
11:81784244 A G 0.235434 -1.7604e-06
11:81785602 G T 0.112344 2.0437e-05
11:81787632 A C 0.174221 -1.1528e-05
11:81800241 C T 0.024067 -1.1135e-05
11:81810562 C T 0.090306 3.6011e-05
11:81817111 A G 0.217626 -3.9336e-05
11:81819489 C T 0.037915 -1.7125e-06
11:81820302 T C 0.071712 -1.6227e-05
11:81829941 A G 0.092445 7.5611e-07
11:81830635 A G 0.110885 -3.2087e-06
11:81842288 T C 0.054414 7.7855e-06
11:81843545 T C 1.939259 -1.9569e-06
11:81863413 G C 0.035957 -8.1876e-07
11:81877039 T C 1.305661 1.3422e-05
11:81879725 A G 0.254252 -3.5275e-06
11:81899681 C T 0.637089 3.4005e-05
11:81903253 C T 0.229461 -1.6652e-05
11:81913470 C T 0.024197 -1.9389e-06
11:81916733 T C 0.065984 -2.3775e-06
11:81926210 T G 0.048638 1.4562e-05
11:81941369 C T 0.112211 -9.2477e-06
11:81948486 C A 0.165673 5.5110e-06
11:81950365 T C 0.405395 -4.4451e-06
11:81967461 T C 0.073803 -2.4823e-05
11:81981184 C T 0.029306 9.6496e-06
11:81982366 T C 0.025465 -5.7404e-06
11:81984289 C T 0.029551 1.1756e-05
11:81984325 A G 0.024023 6.7424e-06
11:81986655 C T 0.280587 -8.1548e-06
11:81987383 G A 0.066402 4.6833e-06
11:81987832 T C 0.577205 2.4567e-05
11:81998848 T C 0.031098 7.1300e-08
11:82011901 T C 0.554936 3.5918e-05
11:82019625 C A 0.062485 3.3539e-06
11:82023031 A G 1.252831 3.4087e-06
11:82024333 T C 0.199311 -1.5900e-05
11:82025477 T C 0.147110 -1.0845e-05
11:82025868 T C 0.020423 9.6884e-07
11:82029164 T C 0.285289 -4.7045e-06
11:82042361 A C 0.040964 6.1639e-06
11:82044344 A G 0.055913 -1.7105e-05
11:82050354 A G 0.133491 -9.3551e-06
11:82050445 G A 0.040635 1.2905e-06
11:82050955 T C 0.100557 -8.9247e-06
11:82051378 T C 0.028395 2.9334e-05
11:82065279 T C 0.086067 8.1186e-06
11:82074040 A G 0.447250 -2.2901e-05
11:82080116 A G 0.070166 1.5188e-05
11:82082981 T G 0.227339 -5.2168e-06
11:82083192 A G 1.921049 -1.0756e-06
11:82085113 T C 0.160550 1.5319e-06
11:82085999 A C 0.051116 7.6288e-06
11:82086204 C T 0.042471 -2.5901e-05
11:82086707 G A 0.038710 5.8269e-06
11:82088489 A G 0.210367 -1.5534e-05
11:82101896 T C 0.048478 2.1170e-05
11:82108925 A G 0.123295 -1.5867e-05
11:82118985 A G 1.708122 1.6219e-05
11:82119906 C T 1.586289 2.6268e-05
11:82150554 A G 0.043633 2.6572e-06
11:82151336 T C 0.054248 -5.8093e-06
11:82154982 T C 0.041366 8.1284e-06
11:82161556 A G 0.044412 1.4099e-05
11:82165069 T C 1.517127 2.8517e-05
11:82166463 A G 0.036069 1.8455e-05
11:82167131 A G 0.235281 -2.8436e-06
11:82169020 G A 0.058494 -1.5432e-05
11:82171000 G A 0.092649 1.5243e-05
11:82174612 C T 0.035997 -5.3621e-06
11:82182177 T G 0.379454 8.9160e-06
11:82182327 C T 0.295169 4.7882e-07
11:82196876 C T 1.928906 -2.3523e-06
11:82207262 C G 0.085988 -2.1655e-05
11:82223986 G C 1.855321 6.7882e-06
11:82224466 G C 0.186677 1.1181e-05
11:82232867 G A 0.033077 5.9758e-06
11:82234281 T G 0.052439 -9.1544e-06
11:82238794 A G 0.206403 -1.7160e-05
11:82239576 T C 0.050032 5.0969e-06
11:82241328 T C 0.291610 -2.9885e-06
11:82247871 T G 0.031051 2.5671e-05
11:82249168 G A 0.073586 -1.4173e-05
11:82252191 C T 0.227237 7.4169e-06
11:82257480 C T 0.055006 -1.5824e-05
11:82259039 G T 1.467873 -3.0479e-05
11:82260634 T C 0.745727 2.2063e-06
11:82262895 G A 0.039890 4.6603e-06
11:82268963 T C 0.455066 -1.0564e-05
11:82269603 A C 0.070298 2.1456e-05
11:82274956 G A 0.022476 1.0181e-06
11:82275804 A G 0.071661 1.7313e-05
11:82276533 T C 0.204945 -2.1680e-05
11:82277302 A G 0.066715 -8.7054e-06
11:82277395 C T 0.068187 -1.9118e-05
11:82278486 G A 1.787559 8.0759e-06
11:82282260 G A 0.251444 -3.1073e-05
11:82285242 G A 0.054843 2.1889e-05
11:82294746 C A 0.092666 -6.4868e-06
11:82294925 A G 0.374932 5.7642e-06
11:82295724 T G 0.619407 3.0107e-05
11:82298532 C T 0.086991 2.8219e-06
11:82300314 T C 0.302696 -2.7455e-06
11:82301140 C T 0.707901 1.0823e-05
11:82311038 T G 0.034294 -1.7982e-05
11:82317852 C T 1.411443 6.5868e-06
11:82328843 A G 0.300497 7.6107e-06
11:82332724 T C 0.248575 -1.9308e-05
11:82340626 G A 0.085720 1.0585e-05
11:82340750 C T 0.252304 1.7122e-05
11:82342303 A G 1.770757 -1.7876e-05
11:82349660 A T 0.042107 -3.6366e-06
11:82351868 A G 0.629484 1.7127e-05
11:82354367 T C 0.096552 1.2742e-06
11:82355063 C A 0.026702 -4.0195e-07
11:82355489 T G 0.873017 1.2717e-05
11:82356932 T G 0.071855 1.4428e-05
11:82361914 C T 0.944794 4.1757e-05
11:82371026 T G 0.370220 -1.2250e-06
11:82376979 G A 0.092703 5.4876e-06
11:82378572 C T 0.028174 1.7158e-05
11:82378925 T C 0.231242 -8.4255e-06
11:82385090 G A 0.132348 6.0445e-06
11:82385887 A C 0.109444 2.3536e-05
11:82387459 G A 0.159312 1.1579e-05
11:82397872 G A 0.038707 1.2212e-05
11:82402559 G T 0.185556 2.0550e-05
11:82404001 C T 0.020239 -2.4549e-06
11:82405037 A C 0.447556 -1.2287e-05
11:82405172 A G 0.028892 1.3697e-05
11:82407558 C T 0.479967 3.5865e-05
11:82412113 C T 0.022782 1.4112e-05
11:82412609 G T 0.039645 -8.0895e-06
11:82420011 A G 0.053211 8.5733e-06
11:82421186 C T 1.073824 -1.8397e-05
11:82422091 C A 0.246497 3.8949e-05
11:82424372 C T 0.221539 -2.3718e-05
11:82429186 T C 0.044541 -4.9150e-06
11:82430424 G A 0.028100 5.3976e-06
11:82431346 A C 0.103501 2.1384e-05
11:82433844 C T 0.046197 1.3432e-05
11:82443672 G C 0.727817 1.6005e-05
11:82443754 A G 0.034110 3.0575e-05
11:82461399 G C 0.486093 3.5037e-05
11:82461657 G A 0.407574 1.7801e-05
11:82463747 C T 0.307266 3.5832e-05
11:82503515 T G 0.765419 7.2938e-05
11:82510852 A G 0.547283 3.0786e-05
11:82518095 T C 0.022276 1.3332e-05
11:82532777 G A 0.062268 1.5496e-05
11:82533165 C T 0.048978 -7.3191e-06
11:82536108 C G 0.048311 -5.8631e-06
11:82554970 A G 0.027998 -1.9311e-05
11:82556853 G A 0.049787 1.1507e-05
11:82564294 G T 0.355190 -1.5258e-05
11:82568940 C T 0.068846 1.8156e-05
11:82577481 G A 0.023007 -1.1746e-05
11:82594244 A G 0.115604 -8.5991e-06
11:82608184 C T 0.592225 -2.6998e-06
11:82608890 C T 0.320158 -4.2922e-06
11:82613260 C T 0.035538 3.4737e-06
11:82620671 T C 0.885348 -8.4267e-06
11:82625814 A G 0.048084 5.3885e-06
11:82626912 A G 0.038064 -8.4818e-06
11:82633316 C A 0.118732 7.4341e-06
11:82641157 G A 0.941826 -6.1618e-06
11:82641974 C T 0.069441 -1.5542e-05
11:82644764 G C 0.040138 -6.1163e-07
11:82644904 A G 0.991674 1.2452e-05
11:82668054 G A 0.048631 1.0479e-05
11:82671930 G C 0.719926 2.3593e-05
11:82695011 A G 0.040590 7.9400e-06
11:82722279 C T 0.049314 8.7644e-07
11:82723072 C T 0.614341 1.5382e-05
11:82723684 A G 0.203663 1.4822e-05
11:82726227 G A 0.158381 1.2211e-06
11:82758885 G A 0.042586 6.2823e-06
11:82759161 T C 0.042967 -1.0326e-06
11:82761970 C G 0.037843 -1.0900e-05
11:82763572 G T 0.546555 1.2738e-05
11:82779736 T C 0.338769 -8.6083e-06
11:82782978 C T 0.658161 2.9156e-05
11:82798226 T C 0.387627 -2.5456e-05
11:82808160 T G 0.037714 2.1570e-06
11:82808956 T C 0.068234 1.6913e-05
11:82813674 G T 0.075976 9.1756e-06
11:82820283 T C 0.269912 -1.6231e-05
11:82822833 A G 0.141008 1.0318e-05
11:82823145 T C 0.113568 1.1444e-05
11:82826232 A C 0.078335 3.2188e-07
11:82826631 C T 0.101070 1.5007e-06
11:82832146 T C 0.033451 -8.1813e-06
11:82832920 C A 0.390140 1.7750e-05
11:82840233 A G 0.031707 1.1166e-05
11:82850052 A C 0.455858 4.1729e-07
11:82859017 T G 0.021596 6.1579e-06
11:82875359 A G 0.162233 -1.4130e-05
11:82880341 A G 0.163984 -1.3040e-05
11:82883261 G A 0.164116 -1.2978e-05
11:82895826 G A 0.065620 -8.4610e-06
11:82897094 A G 0.029456 2.2499e-06
11:82898885 T C 0.050572 1.1906e-05
11:82908161 T G 1.332737 2.5340e-05
11:82911879 T C 0.694910 2.6885e-05
11:82911943 G A 0.047125 -2.6734e-06
11:82915798 G A 0.042722 6.2696e-06
11:82916499 G A 0.050277 1.3945e-05
11:82930245 C T 0.688804 6.8685e-06
11:82932495 T C 0.065113 2.6081e-05
11:82946192 G A 0.245610 3.0832e-05
11:82957173 G A 0.041736 3.6483e-07
11:82961874 A G 0.830927 2.4176e-05
11:82964099 T C 0.031928 -1.7288e-06
11:82967963 C T 0.793400 2.5563e-05
11:82969562 A G 0.817542 2.6537e-05
11:82971514 A G 0.023268 4.8133e-06
11:82972855 C T 0.050171 7.2090e-06
11:82996119 A G 0.040013 -3.7030e-05
11:83006620 A T 1.319903 4.3780e-05
11:83014813 C A 0.048549 -2.0987e-05
11:83017343 T C 0.057899 -1.2026e-05
11:83018183 A G 0.089171 -1.5899e-05
11:83037095 A G 0.394308 -4.5809e-05
11:83047269 A G 0.038051 -1.1007e-05
11:83048118 T C 0.024132 -9.3816e-06
11:83048555 C T 0.172908 -5.5844e-06
11:83049303 C A 0.049872 -1.1511e-05
11:83051869 C G 0.047054 1.7749e-06
11:83056929 A G 0.535390 4.1075e-05
11:83057514 G T 1.470620 -1.4018e-05
11:83068304 C T 0.664614 -3.9222e-05
11:83069126 A G 0.030422 7.3914e-06
11:83111340 G A 0.035168 -7.2832e-06
11:83122673 C A 0.644807 -3.6715e-05
11:83129140 A G 0.180779 2.7575e-05
11:83138968 A G 1.240299 -3.0293e-05
11:83140517 C T 0.690290 -3.1399e-05
11:83146510 T C 0.055322 -1.0994e-05
11:83161095 T C 0.022871 -2.9849e-05
11:83170355 G A 1.961534 2.1186e-05
11:83170723 C T 0.068540 2.1303e-05
11:83175779 C T 0.543798 1.2981e-05
11:83179261 G T 0.103824 -8.3817e-06
11:83179691 A G 1.261038 3.6864e-05
11:83179715 G A 0.080147 1.8953e-05
11:83192669 T G 0.029378 1.1684e-06
11:83194086 G A 0.045150 -4.9079e-06
11:83213411 C T 0.762760 3.3485e-05
11:83220575 G A 0.025016 -2.1063e-05
11:83222315 C T 0.044657 -1.2121e-05
11:83229713 T C 0.409801 1.6309e-05
11:83246281 C T 0.445407 9.9666e-06
11:83258653 A C 0.368680 7.1169e-07
11:83262562 G A 0.455620 3.0593e-05
11:83269109 C T 0.080175 9.0004e-07
11:83278913 G T 1.297637 -1.0205e-05
11:83279182 G A 0.842133 -3.9860e-05
11:83298061 C T 0.033750 -1.7132e-05
11:83313326 T C 0.056967 -1.7587e-05
11:83313356 G A 0.226017 -3.4378e-06
11:83313633 T C 0.083013 1.4281e-05
11:83323391 T C 0.369785 1.2611e-05
11:83323613 A G 0.104286 6.6956e-07
11:83330080 T C 0.044538 -1.3299e-06
11:83344417 C T 0.024683 -6.2470e-06
11:83344693 C T 0.302894 2.1018e-05
11:83345255 G A 0.048845 3.8750e-06
11:83357100 G T 0.615511 2.9532e-05
11:83373633 C T 0.643712 2.8027e-05
11:83407794 T G 0.363723 2.3633e-05
11:83413621 G A 1.965475 1.4706e-05
11:83433494 A G 0.037520 1.1954e-05
11:83444010 T C 0.093233 1.2601e-05
11:83449860 C G 0.319172 3.3212e-06
11:83455707 C T 0.254902 1.4483e-05
11:83462643 C T 0.032421 -8.9474e-06
11:83463013 C T 0.259910 1.5724e-05
11:83466751 C T 0.254722 2.2666e-05
11:83469212 G A 0.089426 7.7514e-06
11:83469530 T C 0.114469 -1.5191e-05
11:83470116 T C 0.035195 8.6739e-06
11:83481114 C G 0.345225 1.7598e-05
11:83482085 T C 0.128646 5.1393e-06
11:83487889 G T 0.390973 3.5979e-06
11:83497851 T C 0.044759 -4.9269e-06
11:83499391 T C 0.101634 -2.1369e-05
11:83503404 C T 0.860050 1.6223e-05
11:83510016 A G 0.082415 1.8852e-05
11:83516732 T C 0.090721 -9.7223e-06
11:83523638 C T 0.255486 1.4408e-05
11:83526126 T C 0.075813 -2.7966e-05
11:83529103 T C 0.271908 5.6528e-06
11:83534997 T G 1.239548 1.0446e-05
11:83538523 G A 0.089208 -1.7779e-05
11:83543747 T C 0.086097 1.1926e-05
11:83544155 A C 1.439777 2.0937e-05
11:83551140 C A 0.111082 -5.2275e-06
11:83553972 G A 0.836928 4.3757e-06
11:83554576 C T 0.324343 9.0656e-06
11:83555974 G T 0.059589 4.3379e-06
11:83558374 C T 1.336283 5.1793e-06
11:83558415 T C 0.096528 -9.6440e-06
11:83558944 A G 0.080997 -1.7454e-06
11:83560886 C T 0.054343 2.8221e-05
11:83561807 T C 0.719423 9.3399e-06
11:83562296 T G 0.725254 -1.2190e-05
11:83564640 T C 0.472130 -1.7492e-06
11:83568847 C T 0.456457 7.8600e-06
11:83569256 A G 0.249625 1.9207e-06
11:83575727 A G 0.112422 5.3197e-07
11:83576460 C A 0.363924 2.5547e-06
11:83577000 G C 0.037605 3.6382e-07
11:83577334 A C 1.585490 1.3057e-05
11:83578704 C T 0.661551 -1.1685e-05
11:83580576 T C 0.453009 2.3279e-06
11:83581240 C T 0.061822 8.6460e-06
11:83586837 G A 0.781847 1.4639e-05
11:83586930 C T 0.053666 -1.1083e-05
11:83589426 G A 0.416665 2.9262e-06
11:83592820 C T 0.093607 1.4110e-05
11:83604231 T C 0.443510 -2.1572e-06
11:83605054 G A 0.095355 1.7685e-05
11:83607345 T G 0.475941 -1.1387e-05
11:83610765 A C 0.037854 5.7421e-06
11:83613699 A G 0.029963 -6.0340e-06
11:83615749 G A 0.569858 -2.5395e-06
11:83618835 C A 1.552376 3.7850e-06
11:83619016 T C 0.262443 2.1670e-05
11:83620787 G A 1.002665 -5.8305e-06
11:83635876 C T 0.105819 -1.4672e-05
11:83636021 T C 0.147359 2.5914e-05
11:83636363 C A 0.249751 4.5542e-06
11:83637568 T C 0.397786 -7.1566e-07
11:83638938 G A 0.762050 -2.7436e-05
11:83642842 T C 0.138764 1.2741e-05
11:83643689 A G 1.960212 -1.3039e-05
11:83647657 T G 0.032128 -7.8742e-06
11:83656015 C T 0.029109 -2.9668e-05
11:83657380 C A 1.971550 6.0562e-06
11:83658053 C T 0.270609 3.3543e-05
11:83663828 G A 1.912373 3.2021e-06
11:83667247 G A 0.230862 2.7432e-05
11:83680070 A G 0.138825 -4.0612e-07
11:83680201 T C 0.126524 -3.2972e-05
11:83685801 A G 0.233772 1.2490e-05
11:83691250 A G 1.954646 1.9464e-05
11:83696238 T C 0.023625 -3.0243e-05
11:83706176 T C 0.326159 1.7374e-05
11:83715225 A C 0.022235 1.8634e-05
11:83723654 T C 0.074232 1.0690e-05
11:83730635 A G 0.079484 -1.4808e-07
11:83733136 G A 0.520193 1.0212e-05
11:83735515 A G 0.143962 4.3268e-06
11:83745815 T G 1.586055 3.9073e-06
11:83755480 C T 1.845155 8.7659e-06
11:83760635 T C 0.047037 8.2197e-06
11:83766970 T C 0.066677 1.4230e-05
11:83774430 G A 1.812119 1.3375e-05
11:83780608 T C 0.105055 3.2945e-06
11:83789540 G A 0.219924 -1.3864e-05
11:83794499 A G 0.070788 1.4244e-05
11:83799865 A G 0.211119 -1.7666e-05
11:83800903 A G 0.033570 2.5910e-06
11:83813627 C T 0.193382 1.3821e-05
11:83817360 C T 1.737571 -4.1815e-06
11:83822429 A G 0.072909 2.2618e-05
11:83831038 A G 0.034467 1.0921e-06
11:83838775 A C 0.034420 -6.5901e-06
11:83839007 A G 0.146978 -2.7095e-06
11:83841293 T C 0.045082 1.3024e-06
11:83846907 T G 0.067184 1.0070e-05
11:83847626 C T 0.029160 -2.4680e-05
11:83851709 G A 0.673824 -1.5478e-05
11:83866510 A G 0.026641 -1.0526e-05
11:83870121 A C 0.021575 1.9228e-05
11:83874121 T C 0.034624 -2.7341e-05
11:83874194 C G 0.035290 -9.7174e-06
11:83878569 C A 0.034348 6.9100e-07
11:83879844 A C 1.707673 -2.3148e-06
11:83887731 T C 1.536053 3.7439e-06
11:83891958 A C 0.030462 3.6238e-07
11:83898471 C T 0.025495 -3.3302e-05
11:83906580 A G 0.053282 1.1249e-05
11:83909833 A G 0.079821 2.6384e-05
11:83916215 T C 1.815206 3.1952e-06
11:83921677 G T 1.799077 6.0026e-06
11:83925643 G A 0.069047 1.6661e-05
11:83925901 G A 0.039003 6.0014e-06
11:83926691 G A 0.125090 9.0796e-06
11:83935158 C T 0.049015 -2.3637e-05
11:83935838 A G 1.498543 4.2509e-06
11:83951160 T C 1.373627 7.2300e-06
11:83957417 A T 0.066589 9.5393e-06
11:83959317 C T 0.037116 5.0453e-06
11:83960127 A C 0.083360 1.4131e-05
11:83963528 G A 0.198631 -1.6366e-05
11:83967962 A C 0.037840 -3.8884e-06
11:83968349 A G 0.080498 1.4729e-05
11:83971751 T C 0.162325 6.1777e-06
11:83974381 G A 0.120068 1.6548e-05
11:83977990 G A 0.166843 -7.7640e-06
11:83978524 C G 0.036191 -1.1841e-05
11:83979308 A C 0.080535 -8.2644e-06
11:83982503 T C 0.056743 2.5705e-05
11:83986938 T C 1.607487 9.2870e-06
11:83996769 C T 0.232759 2.6533e-05
11:84000775 G A 0.062383 4.9757e-06
11:84005844 A G 0.266424 4.1506e-07
11:84006951 G A 0.294394 -2.9684e-05
11:84009841 G A 0.264788 7.4328e-06
11:84009844 T G 0.052558 -1.0654e-06
11:84010330 C T 0.204486 -1.9238e-05
11:84025940 C T 0.430316 -1.0951e-05
11:84027768 A C 0.288162 -6.5195e-06
11:84040934 A G 0.067102 1.3015e-05
11:84041398 C G 0.356607 1.3501e-05
11:84041716 A G 0.667875 4.5504e-06
11:84043981 G A 0.197778 -2.2462e-05
11:84051729 A G 0.069108 1.9495e-05
11:84055553 C T 0.520088 -1.0150e-05
11:84058307 C A 0.504020 -1.4975e-05
11:84064182 G T 0.340458 -1.5008e-05
11:84071479 G A 0.032275 -6.5146e-06
11:84084748 C A 0.032101 -5.3715e-06
11:84095952 C T 0.033352 -1.1987e-06
11:84113430 C T 0.075823 1.7611e-05
11:84120020 C T 0.221403 -2.1710e-05
11:84126303 C T 0.224929 -3.8875e-06
11:84130767 G A 0.143078 -2.2300e-05
11:84130972 T C 0.022694 3.6972e-06
11:84139937 G A 0.337946 -6.7293e-06
11:84146759 A G 0.058888 8.6408e-07
11:84148078 T C 0.075323 1.2454e-05
11:84148119 T C 0.386934 -2.0732e-05
11:84148386 C G 0.179908 -1.1898e-05
11:84157083 G A 0.122176 2.8428e-05
11:84172362 G A 0.059871 4.0979e-05
11:84173531 T C 1.603163 -8.6693e-06
11:84175228 A G 0.065181 2.2577e-05
11:84177441 G A 0.161481 -1.8940e-05
11:84179690 G A 0.083955 -1.9610e-05
11:84180786 T C 0.560627 2.3168e-06
11:84194630 A G 0.041508 -9.9666e-06
11:84194972 G A 0.042994 -9.5984e-07
11:84200479 T C 0.059891 3.7509e-06
11:84206867 G A 0.996077 -1.4794e-05
11:84213870 C T 0.337932 1.2480e-05
11:84214811 T C 0.029816 -1.9547e-06
11:84216552 T C 0.137584 1.1655e-05
11:84230490 C G 0.058290 -2.1171e-05
11:84236872 A G 0.047383 -3.1501e-06
11:84252650 T C 0.194545 2.7585e-06
11:84255321 A G 0.248541 1.7442e-05
11:84261884 T C 1.968620 1.5002e-06
11:84267218 A G 0.087821 -7.6552e-06
11:84286016 T C 0.605250 1.2030e-05
11:84290798 A G 0.056716 -7.0706e-06
11:84290872 C T 0.035290 -1.7349e-06
11:84298081 G A 0.159934 2.9722e-06
11:84306057 A T 0.171943 1.0543e-05
11:84307632 A G 0.056695 -8.8319e-06
11:84312564 G A 0.128962 9.6468e-06
11:84321748 C A 0.507118 8.4076e-06
11:84323331 G A 0.204707 1.2444e-05
11:84326225 A G 0.118127 -4.1200e-06
11:84343726 A G 0.249350 1.2260e-05
11:84350646 G A 0.164636 8.7048e-06
11:84350860 G A 1.801274 2.9659e-05
11:84357982 T C 0.051762 -6.3759e-06
11:84360096 T C 0.788725 5.6611e-06
11:84360489 A G 0.132974 -1.0321e-05
11:84361792 G T 0.022010 -4.4716e-06
11:84371220 T C 0.032132 1.3748e-05
11:84378128 C T 0.134021 6.7043e-06
11:84378342 G A 0.038775 5.1024e-06
11:84379042 T G 0.313708 1.8153e-05
11:84379626 C T 0.035780 6.5560e-06
11:84379671 G A 1.032479 1.1220e-05
11:84380275 C T 0.433862 2.2710e-05
11:84384235 A G 0.099758 1.0556e-05
11:84389139 G A 0.229651 4.7619e-05
11:84399744 A G 0.076680 1.0045e-05
11:84400871 C T 0.254613 4.2771e-05
11:84410699 C T 1.344501 -2.5241e-05
11:84417846 C T 0.375425 -1.0740e-05
11:84430761 T C 0.062336 4.6316e-07
11:84432185 T C 0.573723 1.7494e-06
11:84448853 G T 0.189938 2.1729e-05
11:84479339 C T 0.077336 4.6282e-05
11:84493597 G A 0.201378 2.0382e-05
11:84494304 G A 0.622735 -1.7422e-05
11:84500034 G T 0.170012 8.9697e-06
11:84521369 G A 0.049539 -6.8408e-06
11:84527498 G T 0.426338 9.0406e-05
11:84530538 A G 0.260940 7.9337e-06
11:84546912 T C 1.248945 -1.4617e-05
11:84557455 G T 0.103569 -1.5534e-05
11:84579535 G C 0.041869 1.3653e-05
11:84586109 T C 0.023411 1.5630e-06
11:84593102 C T 0.177590 4.3934e-07
11:84593655 C G 0.024792 -2.4925e-05
11:84595781 G T 0.902955 -6.7425e-06
11:84601792 C T 0.216276 -5.3984e-07
11:84604871 C A 0.173921 1.0025e-05
11:84611106 A C 0.223644 -8.8029e-06
11:84611160 C T 0.179045 9.1533e-06
11:84612560 T C 0.312022 -2.2863e-06
11:84613479 T C 1.024452 7.8036e-06
11:84614647 C A 0.028324 6.5181e-06
11:84615112 A G 0.034053 7.7927e-06
11:84615609 C T 0.103514 4.9067e-07
11:84619140 C T 0.075874 -2.2251e-06
11:84628985 C T 0.282348 1.7653e-05
11:84629013 T G 1.062139 1.4406e-05
11:84629700 G A 0.022354 1.6729e-05
11:84663249 C T 0.226044 -1.5639e-05
11:84665664 T G 0.158649 6.8681e-07
11:84665769 T C 0.565890 -1.9521e-06
11:84667581 T G 0.685462 2.0049e-06
11:84674001 A G 0.217245 2.1133e-05
11:84674348 A G 0.059874 -2.9457e-06
11:84678080 A G 0.038377 -7.2828e-06
11:84683107 G A 0.068959 -8.3087e-06
11:84694230 G A 0.053245 -1.9809e-05
11:84704861 C T 0.032530 -6.7318e-06
11:84708137 C T 0.939160 2.1498e-05
11:84732898 T C 0.078138 5.5796e-06
11:84735715 T C 1.242520 -2.2537e-06
11:84749449 T C 0.125300 6.8018e-06
11:84760269 T C 0.782095 3.8123e-06
11:84774494 A C 0.070329 2.8039e-05
11:84785991 A C 0.528009 6.4175e-06
11:84788454 T C 0.783326 5.8374e-06
11:84806409 T G 0.051732 9.2593e-06
11:84822321 C G 0.463488 2.3053e-05
11:84837883 A G 0.093349 -1.1050e-05
11:84838574 T C 0.051535 1.4219e-05
11:84845241 C T 0.102960 1.6837e-05
11:84848796 T C 0.287860 2.2223e-05
11:84860850 A G 0.041760 -2.2530e-06
11:84871677 C T 0.023068 -4.0656e-06
11:84911146 C T 0.052881 1.2886e-06
11:84922784 T C 0.036762 -2.1246e-05
11:84952634 T C 0.065413 -1.2399e-05
11:84954241 G A 1.837264 1.2031e-05
11:84964393 A G 0.043025 1.7303e-05
11:84968659 A G 0.239956 -3.2494e-05
11:84969308 C T 0.034352 1.9456e-05
11:84971275 C T 1.750613 1.1006e-05
11:84974223 G A 0.080872 -2.4733e-05
11:84975539 C T 0.414384 3.1385e-06
11:84977145 C G 0.029595 -3.7562e-06
11:84992252 T C 0.050086 -1.1397e-05
11:85000684 T C 0.045959 7.1426e-06
11:85013268 A G 0.051555 1.0262e-05
11:85017476 G A 0.127279 1.0710e-05
11:85032787 G A 0.033396 2.1718e-05
11:85035566 C T 0.228240 4.6168e-06
11:85071510 T C 1.335219 5.5273e-06
11:85095011 G T 0.034899 -1.1264e-05
11:85106244 A T 0.043178 -5.5598e-06
11:85120648 T C 0.133297 7.9010e-06
11:85135557 C T 0.082939 3.2028e-06
11:85141534 C T 0.450476 1.9105e-05
11:85149780 C T 0.052588 -4.0067e-05
11:85159102 G A 0.134266 -9.0247e-06
11:85159172 A G 0.089840 -1.6277e-05
11:85164751 T G 0.931902 -7.1056e-06
11:85180145 C T 0.084125 -1.0505e-05
11:85192678 G A 0.039125 -9.9100e-06
11:85193486 A C 0.059558 -7.2767e-06
11:85204471 A C 1.813887 1.0536e-05
11:85220773 C T 1.677748 1.1555e-05
11:85220981 A G 0.081664 -1.4010e-06
11:85252045 G C 0.041077 -1.8057e-05
11:85288658 G C 0.085516 8.0367e-06
11:85290912 A G 1.890771 -2.2950e-05
11:85300458 A G 0.083136 -1.4917e-05
11:85306943 T C 0.084659 1.2513e-05
11:85317186 C A 0.249918 -2.4634e-05
11:85328692 C T 0.045680 -1.4225e-05
11:85347173 T C 0.058066 -4.0867e-06
11:85350113 C T 0.104946 -2.7933e-05
11:85355231 A C 0.023724 1.8688e-05
11:85367289 T C 0.389412 1.2808e-06
11:85392715 G T 0.078427 2.6099e-05
11:85392873 G T 0.238776 1.0773e-05
11:85393231 T G 0.119235 -8.9068e-06
11:85395652 A G 1.372335 -1.6722e-06
11:85396880 C A 0.029497 -1.3373e-05
11:85397361 T G 0.048611 8.0814e-06
11:85420401 A G 0.040584 -2.2096e-05
11:85421392 G A 1.319118 -9.1230e-06
11:85428419 C T 0.050872 -5.9032e-06
11:85431756 A G 0.059194 2.4982e-06
11:85431954 T G 0.020991 1.6727e-05
11:85432961 G A 0.056872 -9.4692e-06
11:85435730 T C 1.320008 -4.7975e-06
11:85436500 C T 1.320008 -1.2007e-05
11:85436868 C G 1.277769 -2.9420e-06
11:85437226 C T 0.053867 -2.9818e-05
11:85437499 C T 0.021123 1.4135e-05
11:85438710 C T 0.060122 -7.0631e-06
11:85445365 C G 0.028800 -8.5552e-06
11:85445734 C T 0.041502 -2.2279e-05
11:85447891 G A 0.062625 8.6759e-06
11:85448679 A G 0.057318 -4.1058e-06
11:85448905 G A 1.382330 -1.5887e-05
11:85450895 C T 0.042287 -1.4395e-05
11:85451134 C T 0.047574 -1.5786e-05
11:85451304 G C 0.099979 9.6686e-06
11:85451961 T C 0.041026 -8.3071e-06
11:85459170 A G 0.064607 1.9507e-05
11:85461417 T C 0.032917 1.8689e-05
11:85463682 C T 0.058960 -2.8070e-05
11:85463823 A G 0.196693 -8.3761e-07
11:85475845 C A 1.386414 -2.1170e-05
11:85482036 G T 0.047683 2.1093e-07
11:85498447 G C 0.457113 -3.6649e-06
11:85510563 G A 0.074164 -5.9918e-06
11:85526690 T C 0.324353 1.5692e-06
11:85534546 A C 0.426049 -6.6094e-06
11:85540836 G T 0.030870 -2.0629e-06
11:85565397 A G 0.502164 8.6169e-06
11:85566966 C G 1.123927 -5.7067e-06
11:85567836 T G 0.358185 9.4767e-07
11:85569683 G A 0.021949 -8.3223e-06
11:85581567 G T 0.061686 1.5384e-06
11:85584303 G A 0.085230 -3.5095e-05
11:85594972 C T 0.358997 2.0445e-06
11:85603014 C T 0.575774 -9.3699e-06
11:85620823 C T 0.634998 4.0486e-07
11:85621729 G C 1.179752 -9.4282e-06
11:85630411 T C 0.256340 -3.7529e-06
11:85634734 C A 0.759636 -9.8974e-06
11:85646284 C T 0.405354 1.3673e-06
11:85648966 A G 0.020484 -1.2434e-05
11:85652869 C T 0.069377 -1.8823e-05
11:85655765 A G 0.060503 -6.5418e-06
11:85677471 G A 0.258193 -6.4313e-06
11:85683554 A G 0.324809 1.4013e-06
11:85685574 T C 0.432709 9.3052e-06
11:85696297 C A 0.027158 -9.5676e-06
11:85703888 T C 0.047706 -2.9321e-06
11:85726818 C T 1.615415 1.7974e-06
11:85733958 A G 0.055533 1.8362e-05
11:85746207 A G 0.065042 -1.5539e-05
11:85768968 C T 0.076853 -2.4670e-05
11:85771956 T C 0.099156 -1.3095e-05
11:85783218 T G 0.075751 4.8714e-06
11:85783738 A C 0.466282 6.9649e-06
11:85786468 A G 0.067711 3.9027e-08
11:85787824 T C 1.379158 1.4170e-05
11:85800279 A G 1.302020 1.3368e-05
11:85826002 C T 0.119262 2.4081e-05
11:85838808 A G 0.868767 -4.9630e-07
11:85845222 T C 0.103293 2.4991e-05
11:85845910 T C 0.033617 -2.0345e-05
11:85847881 C T 0.402410 -9.5070e-06
11:85850243 T C 1.007242 1.6626e-05
11:85851421 T C 0.055312 2.3602e-05
11:85851867 G C 0.063832 -1.7618e-06
11:85856706 T C 0.130257 -1.0222e-05
11:85863473 A G 0.131366 -2.0328e-05
11:85866571 G A 0.257829 6.6280e-06
11:85867708 G C 0.110824 6.1931e-07
11:85868640 C T 1.254178 1.1379e-05
11:85875937 T C 0.025679 -1.2374e-05
11:85880076 G A 0.273329 1.5118e-05
11:85883303 T C 0.598100 -8.2034e-06
11:85884263 G A 0.052860 2.8215e-06
11:85886994 G A 0.950777 2.4801e-05
11:85888003 A G 0.021235 -2.0113e-06
11:85900244 C G 0.046139 -1.1547e-06
11:85905467 A G 1.078546 1.3946e-05
11:85905749 A G 0.931970 -1.1095e-05
11:85918153 G A 0.036314 1.1909e-05
11:85920981 A G 0.203663 -4.2329e-05
11:85922070 G A 0.981131 -1.2475e-05
11:85955662 C T 0.081596 2.8793e-06
11:85956148 T G 0.032251 -9.0847e-06
11:85956478 T G 0.072756 -1.4110e-05
11:85964627 T C 0.821513 -9.0266e-06
11:85966586 C T 0.823056 -5.7577e-06
11:85969547 T C 0.066742 2.1111e-05
11:85975893 G C 0.134616 -1.2828e-05
11:85983703 G A 0.146719 7.7808e-06
11:85994238 G A 0.078210 -1.0386e-05
11:85994731 T C 0.619546 1.4295e-05
11:86006472 A G 0.059878 1.3199e-05
11:86011868 A G 1.135721 -3.2039e-05
11:86031805 G C 1.251702 -6.7211e-05
11:86034414 G A 0.148001 -3.1702e-05
11:86034708 A G 0.461852 6.0390e-05
11:86037696 A T 0.597451 9.4671e-06
11:86038744 T C 0.123679 -2.6284e-05
11:86039086 A G 1.127310 -3.6055e-05
11:86039123 T C 0.251770 -3.3497e-05
11:86047817 T C 0.040414 -8.3073e-06
11:86055901 C T 0.321950 -5.7464e-05
11:86059423 C T 0.216909 -3.7979e-05
11:86064757 A G 0.337137 -3.1588e-05
11:86073216 T G 0.045918 1.4654e-05
11:86081120 A G 0.090146 3.6549e-06
11:86084909 G A 0.138342 -5.8359e-06
11:86094947 A G 1.097089 -7.0914e-05
11:86111834 A C 0.043446 -5.0612e-06
11:86123556 G A 0.211887 -3.9698e-06
11:86126337 G T 0.045575 -5.7811e-06
11:86140441 T C 0.543196 -5.7451e-05
11:86148517 G T 0.045809 -2.0362e-05
11:86149354 T C 0.777104 1.3085e-04
11:86151166 A G 0.127599 2.2933e-05
11:86158235 T C 0.063335 -3.3928e-06
11:86161147 C A 1.536013 4.3703e-07
11:86161388 G C 0.651046 6.6771e-05
11:86168312 G A 0.053479 8.4726e-06
11:86174889 G A 0.160529 -5.2220e-05
11:86180014 G A 1.894633 3.5531e-06
11:86193506 A G 0.662105 -6.0473e-06
11:86195052 G T 0.051001 -1.6390e-08
11:86200948 T C 0.166432 1.0069e-05
11:86204129 C T 0.028457 1.7628e-06
11:86204138 T G 0.064240 -6.9421e-06
11:86208334 C T 1.895469 6.2076e-06
11:86212428 G A 0.025917 -4.8285e-06
11:86216685 A G 1.385207 4.4493e-05
11:86218408 T C 0.041736 1.5251e-05
11:86221742 G A 0.510337 -3.8720e-05
11:86225828 T C 0.389467 -3.5559e-05
11:86229951 G A 0.036130 -2.1979e-05
11:86231072 G T 0.072967 -2.4747e-06
11:86258974 T C 0.022214 4.6618e-07
11:86259279 G A 0.230695 -1.3560e-05
11:86261325 G T 0.028049 4.0413e-06
11:86263113 G A 0.512843 1.7564e-05
11:86267678 A G 0.633669 5.6668e-05
11:86268073 C T 1.420738 1.3297e-05
11:86268113 C T 0.070516 -7.8239e-06
11:86278766 T C 0.059878 4.0186e-06
11:86285825 A G 1.100210 2.8974e-05
11:86288007 T G 0.064138 -2.8440e-06
11:86288287 C T 0.111123 -2.0953e-06
11:86292548 A G 0.106618 4.4843e-05
11:86293927 C T 0.707170 1.9960e-05
11:86317733 C A 0.107210 -2.6659e-05
11:86319931 G A 0.653497 1.4000e-05
11:86321529 G A 0.021130 -1.0797e-05
11:86321718 G C 0.184678 2.3731e-05
11:86321810 C T 0.170399 -2.1434e-06
11:86339950 T G 0.109022 -3.3168e-05
11:86352172 G T 0.963646 1.4891e-05
11:86353920 A G 1.602843 -1.7013e-05
11:86354526 T C 0.116825 -3.5524e-05
11:86369046 A C 0.147491 1.3418e-05
11:86376458 A G 0.209069 5.9603e-06
11:86377298 C A 0.063662 -9.3404e-06
11:86385959 G A 0.060350 -1.7702e-05
11:86387026 A G 0.338752 -1.4745e-05
11:86400957 G T 0.407962 1.0918e-05
11:86401281 A G 0.353585 -1.1377e-05
11:86405073 C T 1.749668 -2.2686e-05
11:86405148 G A 0.049886 -1.3197e-06
11:86406084 T C 0.160410 5.4978e-06
11:86410303 C T 0.158483 -3.4142e-05
11:86412682 T C 0.211721 1.2889e-05
11:86414027 G A 1.073848 6.1404e-06
11:86414282 G A 0.957509 1.0047e-05
11:86416932 C T 0.114673 -6.2823e-06
11:86424211 T C 0.111851 -2.6393e-05
11:86425031 G T 0.054016 1.0267e-05
11:86426766 C T 1.916337 1.1795e-06
11:86427342 C T 0.334815 8.9067e-06
11:86427738 T C 0.091962 6.9923e-07
11:86431430 A G 0.035083 -1.0278e-05
11:86436642 A G 0.071423 -5.2697e-06
11:86437498 T C 0.047428 -8.7889e-06
11:86438123 C T 0.106683 6.6036e-06
11:86438884 A G 0.538712 -2.6738e-05
11:86442110 G A 0.055220 -1.5668e-05
11:86444547 C T 0.658522 -2.0110e-05
11:86448839 C T 0.310156 3.1856e-06
11:86452908 C T 0.325125 1.0219e-05
11:86453661 T C 0.095532 -2.7156e-05
11:86453947 C T 0.477366 3.3215e-06
11:86472678 A C 0.039397 1.4489e-05
11:86473951 G T 0.049100 -2.5162e-05
11:86477152 A C 0.103028 -8.5096e-06
11:86478020 G A 0.697385 2.4123e-05
11:86480916 C T 0.300293 6.4862e-06
11:86483432 G T 0.534459 4.0085e-05
11:86486701 G A 0.063549 2.6195e-06
11:86486856 A G 0.050008 -1.0470e-05
11:86490370 T G 0.160958 -1.1716e-05
11:86500030 T C 0.062982 -2.8218e-06
11:86502292 T C 0.402634 1.5318e-05
11:86506584 T C 0.026485 1.7688e-05
11:86508094 A C 0.256931 8.5231e-06
11:86527652 T C 0.035980 1.0567e-05
11:86530107 A G 0.034675 -1.8726e-05
11:86532404 C T 0.112344 -1.9856e-05
11:86534341 A G 0.070614 -2.5081e-05
11:86542769 G A 0.109413 3.8598e-05
11:86555189 G A 0.139685 1.0053e-05
11:86555491 C T 0.783360 -1.4541e-05
11:86572473 A G 0.810385 -1.9627e-06
11:86576296 C T 0.697395 -2.0303e-05
11:86577351 T C 0.160672 1.7636e-05
11:86578492 G A 0.287037 -1.4469e-05
11:86579348 G T 0.024214 1.1400e-05
11:86580309 T G 0.071172 -2.2507e-05
11:86580592 G A 0.076289 3.7274e-05
11:86581026 G C 0.158602 -2.6304e-05
11:86581460 G T 0.100002 2.5254e-05
11:86584676 A G 0.040138 1.3986e-05
11:86584946 G A 0.991922 -7.4520e-07
11:86585722 C T 0.866169 6.8353e-06
11:86596572 G A 0.040040 -2.3005e-05
11:86603490 G A 0.450548 -5.2303e-05
11:86605459 C T 0.040393 6.4769e-06
11:86607800 G A 0.037327 2.6610e-06
11:86609096 T G 0.125817 -1.4317e-05
11:86612582 G A 0.107567 3.9755e-05
11:86612756 G T 0.050780 2.0592e-05
11:86617648 A C 1.351321 -1.4952e-05
11:86617736 A G 0.041029 -2.4187e-06
11:86618821 C T 0.466330 3.7174e-05
11:86621300 G A 0.330871 -3.4164e-06
11:86623913 G A 1.431886 -3.2254e-05
11:86625896 C T 1.052231 1.4500e-05
11:86627378 G A 1.964706 -1.7304e-05
11:86628005 T C 1.616170 3.0464e-05
11:86629194 C A 0.041614 1.0960e-05
11:86637689 T C 0.220788 -1.5015e-05
11:86638518 T C 0.043446 -6.6738e-07
11:86641010 C T 0.061880 1.3153e-05
11:86642522 A G 1.379566 1.5275e-05
11:86644389 T C 1.724679 1.4399e-05
11:86648209 T C 0.571843 1.1275e-05
11:86657419 G A 0.134579 -1.2220e-05
11:86659524 A G 0.028644 -4.9254e-06
11:86662182 A C 0.044024 7.8407e-06
11:86663296 A G 0.041281 1.6540e-07
11:86665664 G A 0.031812 1.8378e-06
11:86668289 A C 0.112082 -7.1443e-06
11:86669075 T C 0.024149 2.4154e-05
11:86685696 T G 0.142446 4.3303e-06
11:86688719 G A 0.026301 1.5821e-05
11:86690211 A G 0.055716 -7.3502e-06
11:86690691 T G 0.279173 7.9351e-06
11:86690905 G A 0.055213 3.4571e-06
11:86690915 T C 0.778522 5.2388e-05
11:86700800 C T 0.111657 -4.1955e-05
11:86701240 A G 0.032407 -4.6148e-06
11:86704510 G T 0.289036 -1.7047e-05
11:86710510 C T 1.561661 2.4725e-05
11:86714320 T C 0.042178 3.4671e-06
11:86722099 C A 0.040516 -1.5506e-06
11:86724005 C T 1.638310 -1.5373e-05
11:86727285 G T 1.600786 -6.8661e-06
11:86727597 T C 0.130183 8.2081e-06
11:86731386 T C 0.046156 6.0584e-07
11:86741740 T C 0.323106 -1.3438e-05
11:86745135 A G 0.053982 -7.9279e-06
11:86746906 T C 0.022724 1.7527e-05
11:86749775 G A 0.392788 1.0089e-05
11:86789285 A G 0.164330 -1.6760e-05
11:86795186 A G 0.033964 -6.6451e-06
11:86795718 C A 1.116984 -1.4791e-05
11:86800797 C T 0.056777 1.0874e-05
11:86822132 T C 0.028868 4.6063e-06
11:86823051 G A 0.900494 -7.1226e-06
11:86823491 A C 0.178300 7.8023e-06
11:86841620 A G 0.300986 -2.0510e-05
11:86842503 C A 0.184406 -1.7830e-05
11:86849091 A G 0.938963 -1.9914e-07
11:86851593 A G 0.201953 -5.3501e-07
11:86857850 G A 0.324839 4.0124e-05
11:86864382 C T 0.038547 -6.4573e-06
11:86882599 A C 0.625282 1.1219e-05
11:86885927 G A 0.099584 2.9195e-05
11:86891895 T C 0.059548 7.2589e-06
11:86895066 A G 0.030014 -8.6404e-06
11:86898316 T C 0.307871 -1.8704e-05
11:86902785 C T 0.053765 -1.6091e-05
11:86918677 A G 0.047676 -4.1505e-05
11:86932035 A G 0.184179 -1.0593e-05
11:86937311 G A 0.300459 -1.7916e-05
11:86942895 G A 0.042610 -3.7670e-06
11:86947175 A G 0.113350 -1.0782e-05
11:86947520 T C 0.028603 9.5363e-06
11:86951302 C T 1.421255 -3.4422e-05
11:86960108 T C 0.107893 1.1714e-05
11:86962871 A G 0.262065 -2.6882e-06
11:86966333 T C 0.068772 -7.2304e-06
11:86968612 G A 0.084533 8.4001e-06
11:86977437 C T 0.828646 -1.6460e-05
11:86977649 G A 0.087573 2.2030e-05
11:86984776 T G 0.049563 -4.5335e-06
11:86985581 A G 1.053013 -1.3731e-05
11:86990544 T C 0.843754 -1.3868e-05
11:86990628 A C 0.209228 1.3549e-06
11:87008028 G T 1.352541 -2.2319e-05
11:87012002 T C 0.087012 7.2319e-07
11:87013438 A G 1.385951 -3.3194e-05
11:87020470 A G 0.042175 1.4574e-05
11:87032287 C G 0.041845 1.5302e-05
11:87043255 A G 0.090466 3.9286e-06
11:87043300 C T 0.043633 1.1091e-05
11:87049431 C T 0.751949 -1.1179e-05
11:87057640 G C 0.270551 2.7931e-06
11:87064265 T C 0.030248 -3.0187e-06
11:87064689 A G 0.043909 -3.7251e-05
11:87065948 T C 0.039091 1.2316e-05
11:87077292 G T 0.021004 7.8560e-06
11:87078130 A G 0.042841 1.0921e-05
11:87079349 C T 0.192471 -2.2843e-05
11:87082266 A G 0.045952 -3.7988e-06
11:87082490 G A 0.141722 -4.3074e-06
11:87089657 T C 1.428109 -1.5539e-05
11:87095556 G A 0.023347 7.6659e-06
11:87095703 T C 0.087148 3.6590e-05
11:87101830 G A 0.022089 9.5277e-06
11:87108393 A G 0.030836 2.4647e-05
11:87108509 C T 0.808641 -2.0909e-05
11:87110387 C A 0.303655 2.1882e-05
11:87123541 A C 0.037728 1.1244e-05
11:87126235 C T 0.042137 1.5440e-06
11:87130422 C A 0.112871 -2.6426e-06
11:87135096 G A 0.049869 -1.9193e-05
11:87144275 G T 0.034131 5.2522e-06
11:87146033 C T 0.092914 1.7407e-06
11:87147821 C T 0.038353 -9.4615e-07
11:87148604 T C 0.131060 3.2553e-05
11:87155217 C T 0.109348 1.1309e-05
11:87159595 A G 0.026274 -1.2873e-05
11:87166723 G A 0.030921 -4.9404e-06
11:87167745 C A 0.921298 -2.6099e-05
11:87174790 C T 0.449654 2.9615e-05
11:87176668 A G 0.048556 -2.6672e-07
11:87180109 G A 0.105337 1.5692e-05
11:87183807 T G 0.804405 1.4430e-05
11:87185142 A C 0.394682 -9.6356e-06
11:87185714 T C 0.064335 -1.0260e-05
11:87189383 T C 0.031751 1.5330e-05
11:87198357 G A 0.398126 3.1223e-05
11:87199974 G C 1.488799 2.1156e-06
11:87202527 T C 0.164188 4.0943e-06
11:87219679 A C 0.023969 5.5358e-06
11:87219718 G T 0.335535 2.0063e-05
11:87220986 A G 0.369670 -1.8987e-07
11:87222624 A C 1.227907 2.0214e-05
11:87224182 T C 1.088025 2.3023e-05
11:87225875 G C 0.050515 1.8492e-05
11:87229048 T C 1.474153 2.0168e-05
11:87230773 A G 0.197880 1.5174e-05
11:87233771 C T 0.065572 -1.4507e-05
11:87234503 G T 0.043470 -1.5643e-06
11:87236355 G T 0.027562 6.0762e-06
11:87240389 A G 0.032118 -1.6393e-05
11:87249072 A C 0.047927 4.9052e-07
11:87250658 G A 0.050294 -1.5151e-06
11:87258129 C G 0.154417 8.2179e-06
11:87269716 A C 0.169709 -3.6963e-06
11:87284615 T C 0.024142 -1.4880e-06
11:87290372 G A 0.410726 -4.8059e-06
11:87291204 C T 0.041257 -7.4323e-06
11:87307023 T C 0.205693 1.4946e-05
11:87307276 C T 1.354425 -7.6485e-06
11:87307553 G A 0.925173 -3.2772e-06
11:87311847 C T 0.152893 2.4421e-05
11:87322429 A G 0.078638 -5.0026e-06
11:87323007 G C 0.260236 1.5572e-07
11:87326574 A G 0.404630 -9.1073e-07
11:87328903 G A 0.058174 -2.1997e-06
11:87335182 A G 0.020297 2.5962e-06
11:87336636 T G 1.342097 -5.7304e-06
11:87338590 G T 0.043616 -2.8851e-06
11:87340208 A G 0.059589 2.2869e-05
11:87348982 C T 0.079124 -7.6089e-06
11:87349110 C T 0.030507 -9.9582e-06
11:87351856 T C 0.033277 4.5538e-06
11:87371077 T C 0.079573 -1.7617e-05
11:87371453 T C 0.026202 6.8970e-06
11:87372550 G C 0.039336 2.2852e-05
11:87382931 A G 0.632670 -3.2253e-06
11:87385256 G A 0.039084 1.3531e-08
11:87385719 G A 0.082687 -8.5418e-06
11:87388230 A C 1.930079 -2.5455e-05
11:87391446 G A 0.381521 2.7095e-05
11:87396431 G C 0.041060 3.2287e-05
11:87405568 C T 0.023850 5.6717e-06
11:87405761 C T 0.335104 1.1628e-05
11:87407227 G C 0.053183 -4.4143e-06
11:87407665 G A 1.929188 -2.4140e-05
11:87421426 G A 0.248075 2.0059e-06
11:87421759 C A 1.529798 -3.2707e-05
11:87422333 G A 0.023561 -7.1567e-06
11:87423994 G T 0.233762 2.1634e-06
11:87426788 C G 1.928560 -2.0433e-05
11:87427110 A G 1.920335 -1.4217e-05
11:87427885 T C 0.304407 -9.5818e-07
11:87428895 C T 0.324833 4.5221e-06
11:87429756 G A 0.052221 -1.7924e-05
11:87433472 G A 0.229699 1.3793e-05
11:87436261 T C 0.065039 -3.5035e-06
11:87437512 C T 0.343627 4.0832e-06
11:87438465 A G 0.090918 1.6371e-06
11:87438597 C T 0.176053 -1.5283e-05
11:87439167 C T 0.020804 6.5075e-06
11:87439442 A G 0.055570 8.6474e-06
11:87440123 G T 0.063162 2.5678e-05
11:87446773 C A 0.092213 5.9875e-06
11:87456154 G A 0.042321 2.5037e-05
11:87457818 A G 0.024588 1.2307e-06
11:87465611 A C 0.029170 -4.8836e-06
11:87466602 G A 0.132501 3.2380e-06
11:87479288 G A 0.026379 -7.7816e-06
11:87483873 T C 0.056189 -2.7324e-06
11:87485108 A G 0.191852 9.7337e-06
11:87486596 A G 0.037102 -4.6245e-07
11:87487469 G C 1.429765 -8.9930e-06
11:87489538 A G 0.095402 3.7032e-06
11:87491226 G T 0.073943 -8.0010e-07
11:87511026 A G 1.721694 -1.5945e-05
11:87512730 T C 1.643777 -2.1079e-05
11:87518453 C A 1.512017 -2.1744e-05
11:87525106 A G 0.061547 -6.2410e-06
11:87525265 T C 1.782024 1.4237e-05
11:87528230 G T 0.100927 3.0840e-07
11:87528700 C A 0.054067 -1.4619e-05
11:87536657 C A 0.093176 2.8616e-06
11:87538754 C T 0.022449 -7.1274e-06
11:87548852 T C 0.127847 -1.5115e-05
11:87556431 A C 0.332404 9.9621e-06
11:87566926 A C 0.043433 4.0117e-06
11:87569689 C T 0.150367 1.6743e-05
11:87570677 G C 0.054064 4.3698e-06
11:87578934 C A 0.388358 1.2375e-05
11:87588698 C T 0.307915 1.3565e-05
11:87592256 A G 0.131311 9.1981e-06
11:87593401 C T 0.238273 -2.0364e-05
11:87595309 A G 0.108223 -1.4397e-05
11:87597790 C T 1.105680 4.2690e-06
11:87598975 C T 1.561858 9.1608e-06
11:87607113 A C 0.190757 1.9528e-05
11:87609858 T C 0.163181 4.2420e-09
11:87610338 G A 1.351314 7.2314e-08
11:87610692 A G 0.411389 1.0509e-05
11:87613189 A C 0.086349 1.4165e-05
11:87615093 G T 1.924888 -1.3071e-05
11:87620816 T C 0.066878 2.5363e-06
11:87621158 A G 1.787586 -3.9512e-06
11:87623709 G A 1.629610 -9.9726e-06
11:87627108 A G 0.081596 -2.2868e-05
11:87628127 C T 0.061149 1.0897e-05
11:87632877 A G 0.032883 -2.2034e-06
11:87634389 G A 0.584463 -1.8754e-05
11:87635102 G A 0.866921 -1.1529e-05
11:87636606 C T 0.186616 2.2357e-05
11:87642436 T C 0.184570 1.7993e-05
11:87645549 T C 0.484801 -2.1020e-05
11:87646872 C T 0.256962 2.2858e-05
11:87653786 G A 0.045612 -5.9877e-06
11:87653970 A G 0.265428 -1.1886e-05
11:87656123 G A 0.253600 2.7479e-05
11:87664122 G A 0.779753 -6.5868e-06
11:87667086 A G 0.050365 -6.0143e-07
11:87667346 G C 0.101475 8.1711e-06
11:87667815 T C 1.248996 1.8222e-05
11:87668321 T G 0.141011 -8.6456e-06
11:87668824 T C 0.686944 -3.8720e-05
11:87669065 G A 0.302673 1.1044e-05
11:87670195 A C 0.085091 4.7984e-05
11:87671044 C T 0.185562 -6.4624e-06
11:87673427 C A 0.444285 9.4037e-06
11:87674035 C T 1.615062 3.4176e-05
11:87674827 T C 0.885205 9.5008e-06
11:87675020 T C 0.139971 1.1641e-05
11:87678242 A G 1.652504 -2.0044e-06
11:87679663 G A 0.798683 4.7576e-07
11:87679844 A G 0.073521 5.3119e-06
11:87681231 G A 0.124267 1.3524e-05
11:87685765 T C 0.111144 1.5624e-05
11:87686782 C A 0.066694 -1.6453e-05
11:87738464 G T 1.655187 1.8933e-05
11:87742982 A G 0.046013 1.3864e-05
11:87744730 A G 1.454716 -4.1944e-08
11:87746295 T G 0.068557 1.7069e-05
11:87759936 G C 0.038248 -1.1381e-06
11:87766860 T C 0.037660 -4.2920e-06
11:87771111 G A 0.093427 -1.1291e-05
11:87772634 T C 0.034777 2.4539e-06
11:87776503 G A 1.457144 3.2578e-06
11:87784020 A G 0.057423 -8.7298e-06
11:87784344 A G 1.399809 9.7298e-06
11:87790526 G T 0.215352 2.3797e-06
11:87791402 G A 0.080042 8.4837e-06
11:87808205 A G 0.064447 -4.5959e-06
11:87816043 A G 0.110569 1.4811e-06
11:87818834 T C 0.031037 -2.4186e-06
11:87819427 C T 0.306446 1.3938e-06
11:87819562 T C 0.254881 3.4098e-06
11:87827053 T C 0.020382 9.9214e-06
11:87827258 T C 0.038143 -8.1176e-06
11:87835210 A G 0.165922 3.7430e-05
11:87836784 G A 1.194358 -1.1483e-05
11:87838722 C G 0.095824 2.5861e-05
11:87838878 A G 0.022089 -1.5720e-05
11:87847018 T C 1.823872 7.4980e-06
11:87847567 C G 0.091187 7.0773e-06
11:87856826 G T 0.414251 -6.2329e-06
11:87871288 A C 1.757956 -1.7466e-05
11:87871325 A G 0.113676 -9.5801e-06
11:87877435 G A 0.031853 -9.7910e-07
11:87882438 G A 0.039768 -3.4634e-06
11:87885082 G A 0.741257 1.7603e-05
11:87885448 G A 0.620196 -1.8777e-05
11:87885542 T C 0.022282 -1.1375e-05
11:87894675 T C 0.048379 1.9200e-05
11:87898246 A G 0.554691 2.9694e-05
11:87898662 G T 0.048702 -5.1267e-06
11:87902494 G A 0.046078 3.3020e-06
11:87904006 C A 0.174832 -5.7668e-06
11:87905990 C T 0.166714 5.2541e-06
11:87908216 A G 0.186021 -8.3510e-06
11:87908346 G C 0.605729 -2.5163e-05
11:87908448 G A 1.709859 -1.2912e-05
11:87908502 A G 0.028327 -2.3292e-06
11:87926216 G T 0.092761 4.7292e-07
11:87936773 G C 0.524729 -1.9207e-05
11:87937371 T G 0.528893 -1.4897e-05
11:87940844 C T 0.694591 1.6570e-05
11:87947490 A G 0.165816 9.2543e-06
11:87948259 C T 0.376792 -4.1963e-06
11:87963242 T C 0.052979 1.2714e-05
11:87964966 A G 0.855457 -3.4890e-05
11:87965406 T C 0.701356 -1.7275e-05
11:87965949 C T 0.041508 8.6870e-06
11:87969500 T G 0.209565 -2.3037e-06
11:87971779 A G 0.492203 -5.4852e-06
11:87972822 A G 0.332785 5.8605e-06
11:87980439 T C 0.159418 -1.8472e-05
11:87983002 G T 0.368602 3.2964e-05
11:87986123 A C 0.046438 4.6937e-06
11:87986666 A C 0.166258 5.9853e-06
11:88007482 T G 0.310455 -5.0793e-06
11:88011309 A G 1.336361 -3.0238e-06
11:88015382 T C 0.038782 -3.8642e-06
11:88015717 C T 0.185012 -1.8419e-05
11:88019219 A G 0.072090 5.3713e-06
11:88023563 G A 0.063294 -3.8096e-06
11:88027209 C T 0.076459 -2.6980e-05
11:88030931 A G 0.218445 -1.1718e-05
11:88032419 G A 0.841728 5.8659e-06
11:88038751 T C 0.314310 -3.1941e-06
11:88045583 G A 1.688726 -2.2704e-06
11:88053979 C T 1.611424 1.3961e-05
11:88060200 T C 0.339544 7.2761e-06
11:88074485 G C 0.023350 1.8403e-06
11:88077479 A G 0.980641 8.6123e-06
11:88078534 G A 0.049348 -1.4487e-05
11:88083628 G A 0.110256 2.0657e-05
11:88083639 A G 0.188323 -1.9089e-05
11:88093476 C T 0.602438 1.3779e-05
11:88097834 A G 0.034223 2.1266e-06
11:88101049 C T 0.250139 1.7652e-05
11:88101618 T C 0.267491 6.9072e-06
11:88108533 C T 1.606056 2.1757e-06
11:88118162 T C 0.084176 -2.1521e-05
11:88137912 C T 0.678176 3.0965e-05
11:88139680 C T 0.079263 8.8865e-06
11:88151795 A G 0.073028 2.6822e-05
11:88153024 A C 0.102573 -1.4768e-05
11:88153343 G A 0.112854 1.7639e-05
11:88154619 A G 0.374273 3.8903e-05
11:88163688 T C 0.027651 -7.4857e-06
11:88172264 T C 0.096909 -1.9634e-05
11:88172300 C G 0.047115 2.9750e-05
11:88172306 T G 0.063743 -3.6382e-05
11:88173285 G A 0.375541 1.3569e-05
11:88174422 T G 0.025403 6.3362e-08
11:88189661 A G 0.985898 1.9445e-05
11:88205793 G A 0.026012 1.9921e-05
11:88208783 A G 0.031193 -3.7176e-06
11:88217284 A C 0.026032 -1.6891e-05
11:88217662 T G 1.415523 4.3540e-05
11:88219490 A G 0.036650 -1.2973e-05
11:88226396 T C 0.284412 4.4028e-06
11:88244625 A C 0.045167 -2.7660e-06
11:88248204 A G 0.340863 1.4051e-05
11:88248964 G A 0.993061 1.3514e-05
11:88250666 G A 0.081518 -5.5557e-06
11:88257930 C T 0.271758 -1.7020e-05
11:88266290 C T 0.610591 -2.2075e-05
11:88270912 A G 1.345925 1.5978e-05
11:88271811 A G 0.359575 1.0023e-05
11:88273814 A G 0.049886 -8.2512e-06
11:88274730 A G 0.963044 6.7819e-06
11:88281206 A T 0.023364 -1.6546e-05
11:88282047 G A 0.022945 -2.8710e-07
11:88285784 A G 0.067728 -2.3620e-05
11:88285887 G A 0.232769 9.5942e-06
11:88289220 T C 0.136421 4.9047e-06
11:88293346 A C 0.521835 -1.7257e-06
11:88313217 T C 0.207049 9.9752e-06
11:88323540 G A 0.138053 -3.2284e-06
11:88335499 C T 0.031414 -1.4762e-05
11:88338165 A G 1.872819 1.0997e-05
11:88340782 T C 0.039224 2.4595e-05
11:88349663 A G 0.036745 4.5662e-06
11:88358544 G A 0.497880 4.5770e-06
11:88374557 C T 0.083751 -2.6521e-05
11:88377404 A G 1.795025 1.9793e-05
11:88378610 T C 0.372002 3.1507e-06
11:88384526 T G 0.051922 8.9295e-06
11:88395396 G A 0.639007 -7.2027e-06
11:88398893 G A 0.028382 -2.0966e-05
11:88408271 T C 0.120252 -6.0217e-06
11:88408393 C T 0.056427 1.7110e-05
11:88416133 T G 0.035399 -2.0489e-05
11:88422049 T G 0.086406 2.3734e-06
11:88423240 A G 0.021150 1.3562e-05
11:88425171 C T 0.141276 -7.0117e-06
11:88428488 T C 0.069384 -4.3043e-06
11:88433782 C T 1.366477 -8.8310e-08
11:88438821 A C 0.026954 -8.1750e-06
11:88456827 C T 0.306086 -2.9244e-05
11:88465605 T C 0.022864 6.1120e-06
11:88469411 T C 0.026393 -1.9110e-05
11:88470519 G T 0.051337 2.1675e-05
11:88474100 G A 0.096463 1.3881e-05
11:88477562 G A 0.133565 4.3207e-07
11:88488237 A C 0.050413 1.0695e-05
11:88504534 T C 0.054016 -2.3846e-05
11:88512713 C G 0.056308 1.3788e-05
11:88516786 G A 1.548065 -1.0868e-05
11:88518776 T C 0.044884 -1.9240e-05
11:88527354 T C 0.030959 4.4659e-06
11:88533991 A G 0.069081 -1.0345e-05
11:88554644 T C 0.087987 -9.9254e-06
11:88557991 G A 0.564496 4.9358e-06
11:88577006 G A 0.775557 8.2818e-06
11:88577125 T C 0.044381 1.1475e-05
11:88599826 G A 1.341084 1.9206e-05
11:88634197 T G 1.187238 4.5607e-06
11:88635730 A G 0.042634 -1.8835e-05
11:88637741 C T 1.963571 9.8665e-06
11:88640057 G A 1.919373 2.4144e-05
11:88648588 C T 0.801896 9.5025e-06
11:88659324 G A 1.967209 4.7450e-06
11:88667039 A G 0.059929 1.0618e-05
11:88668140 G A 1.966604 6.2123e-06
11:88689346 T G 0.034348 3.5186e-06
11:88694072 C T 1.029946 3.2829e-07
11:88707138 A G 0.035943 -2.4355e-05
11:88745416 T C 0.045864 -1.2358e-05
11:88745552 C T 0.058776 5.3410e-06
11:88757749 G A 0.031686 -2.0074e-05
11:88758591 G A 0.028113 -1.3662e-05
11:88765884 C T 0.031856 -1.8303e-05
11:88776675 C T 1.821734 2.6918e-05
11:88787788 C A 1.655918 1.0695e-05
11:88795782 A G 0.023819 1.2862e-05
11:88826813 C T 0.741379 -1.6270e-09
11:88856782 G T 0.688342 8.5334e-06
11:88858479 C T 1.868848 1.1373e-06
11:88869948 C A 0.030952 -1.8116e-05
11:88870925 G C 0.030952 -1.6801e-05
11:88891114 G A 1.141888 -3.1795e-06
11:88901170 C T 1.022711 5.5912e-07
11:88907621 A G 1.831481 1.0037e-05
11:88911696 A C 0.734498 -2.3968e-05
11:88921896 A G 0.091119 -8.1532e-07
11:88923423 C T 0.100336 6.5851e-06
11:88933250 T C 0.968110 -3.6075e-06
11:88935820 C G 0.194014 -4.1418e-06
11:88957690 C A 0.102063 8.0098e-06
11:88960790 A G 0.211965 3.2558e-06
11:88976963 C T 0.026525 2.5338e-06
11:88985940 T C 0.143581 2.8891e-06
11:89005253 C A 0.672529 1.1879e-05
11:89011046 A G 0.578534 2.7409e-06
11:89018458 C T 0.087770 1.7273e-06
11:89026617 T G 0.094590 -3.1236e-06
11:89037936 C T 0.761193 1.2446e-05
11:89052471 T C 0.037925 -9.5538e-06
11:89054871 G C 0.024458 -8.2520e-06
11:89062444 T C 0.286095 -1.5587e-05
11:89065017 T C 0.105717 4.6353e-06
11:89065817 C T 0.027698 1.0798e-05
11:89070497 A G 0.135004 -6.0552e-06
11:89089488 G A 0.052456 -7.7106e-06
11:89092855 T C 0.030459 5.3250e-07
11:89099263 T C 0.133402 3.0475e-06
11:89107245 C T 0.081776 -5.0388e-06
11:89111430 T C 0.884212 -3.9175e-06
11:89116538 G A 0.024581 -1.5612e-05
11:89123768 T C 0.159584 -1.5011e-06
11:89133079 A G 0.023496 -1.9479e-05
11:89133449 T C 1.979271 -1.3518e-05
11:89170515 C T 0.887643 1.0098e-05
11:89201627 A G 0.890138 -5.8327e-06
11:89204459 C T 0.045122 -3.2596e-07
11:89206677 A C 0.129798 2.0819e-05
11:89212392 A G 0.060585 -7.2839e-06
11:89214884 G T 0.186184 -4.2487e-06
11:89217496 T G 1.889992 -1.5216e-06
11:89223931 A G 1.384160 -4.7033e-08
11:89224058 A G 0.027018 1.3914e-05
11:89227911 T G 0.213274 -7.0409e-06
11:89231284 A C 1.332326 1.9060e-05
11:89232161 C T 0.258563 -7.6789e-06
11:89234026 T C 1.631918 1.3009e-05
11:89237846 C T 0.325921 1.7055e-05
11:89256540 A G 0.036426 4.3505e-06
11:89273025 A G 0.037072 -3.5851e-06
11:89273380 T G 0.785767 1.9258e-05
11:89276796 T C 0.022347 -1.5778e-05
11:89296364 G A 0.894038 3.7215e-06
11:89316998 A C 0.712844 3.0365e-05
11:89326690 A G 0.056913 -2.9643e-06
11:89333834 C A 0.027063 -1.0617e-05
11:89339666 A G 0.082653 5.1030e-06
11:89345025 C T 0.710583 5.3417e-06
11:89365352 C T 0.074358 6.8424e-06
11:89374013 T G 0.771413 4.3728e-05
11:89385711 C T 0.117331 -2.9212e-05
11:89392089 C T 0.036368 7.4120e-07
11:89393495 G A 0.763117 3.3348e-05
11:89397819 T C 1.591001 2.8247e-05
11:89398245 C A 0.089585 2.2539e-05
11:89403414 T C 1.826667 6.1880e-06
11:89404380 G A 0.067534 -1.4191e-05
11:89406461 A G 0.772613 4.7651e-05
11:89413781 G C 0.769186 4.0937e-05
11:89423137 G A 0.394893 -4.0116e-05
11:89426926 T G 0.074721 3.2958e-06
11:89441300 A G 0.054186 -4.6186e-06
11:89447375 T C 0.207784 -1.3269e-05
11:89455444 C T 0.779977 7.2211e-05
11:89466052 C T 0.289237 -1.5736e-05
11:89654258 A G 0.047832 -1.3139e-05
11:89655491 A C 0.034909 -9.6984e-06
11:89655497 A G 1.690677 1.4541e-06
11:89655645 C T 0.389592 4.5849e-07
11:89657005 C T 0.069210 3.1340e-07
11:89833736 T G 0.195949 -6.8383e-06
11:89851689 T G 0.081895 -6.9522e-06
11:89859797 G A 0.241214 -1.3261e-05
11:89864492 G T 0.265091 2.8549e-06
11:89866143 G A 0.366100 -1.5660e-05
11:89867563 T C 0.108291 7.9652e-06
11:89868755 A G 0.685448 -1.1137e-05
11:89875437 A G 0.169835 -3.9845e-06
11:89880604 A G 0.075847 -1.6605e-06
11:89895025 T C 0.082480 -5.2375e-06
11:89896537 G A 0.037218 -3.3334e-06
11:89899691 C T 0.037500 -2.1309e-05
11:89902154 G A 0.238892 -1.3714e-05
11:89904238 A C 0.252954 -8.2453e-06
11:89905236 C T 1.895999 -2.4122e-06
11:89905610 G A 0.138063 1.1224e-05
11:89916226 G A 0.041308 1.8735e-05
11:89920925 G C 0.820404 1.2164e-05
11:89921664 T G 1.140742 1.5120e-05
11:89921719 A T 0.046153 -9.1503e-06
11:89923899 A G 0.027097 8.8600e-06
11:89928426 C T 0.048206 3.1458e-06
11:89928611 G T 0.886436 1.0445e-05
11:89942062 C T 1.002305 1.2749e-05
11:89945150 T C 0.221019 1.1300e-05
11:89953381 C A 0.167465 -6.4759e-06
11:89953493 T C 0.395736 1.1062e-05
11:89954921 T G 0.637117 4.6543e-06
11:89957837 G A 0.416131 -2.8873e-06
11:89962734 G A 1.411885 2.7605e-05
11:89964688 T G 0.040152 -5.0533e-06
11:89969179 C A 0.230012 -1.3513e-05
11:89970603 T C 0.559587 2.0617e-05
11:89971247 T G 0.102974 -2.4870e-06
11:89976345 T C 0.037534 -2.3537e-05
11:89976756 T C 0.085604 -1.3666e-05
11:89978710 A G 0.271568 1.1699e-05
11:89989239 C G 0.035797 -7.0492e-06
11:89993121 T C 0.391925 1.2882e-05
11:89997524 T C 0.211170 -2.2187e-05
11:90007668 G A 0.033974 -6.5902e-06
11:90015854 A G 0.088025 -1.5533e-05
11:90016778 A G 1.376058 4.3272e-05
11:90016813 T G 0.183635 2.6952e-06
11:90019303 G A 0.036283 -9.8079e-06
11:90022029 C G 0.309567 1.4537e-05
11:90038696 G A 0.238936 -2.0415e-05
11:90040733 A G 0.091496 1.7367e-05
11:90042221 C T 0.603316 1.2862e-05
11:90050965 G A 0.142092 1.1281e-05
11:90055941 G C 0.838743 1.9782e-05
11:90069703 T G 0.022548 -5.2248e-06
11:90073685 A G 0.268423 4.0325e-05
11:90074128 G A 1.130699 3.5030e-05
11:90075366 G C 0.084795 4.3927e-06
11:90077263 A G 0.040363 1.9726e-05
11:90096706 G A 0.078257 -4.2448e-06
11:90098137 T C 0.258387 6.6313e-06
11:90111623 T C 0.075381 1.0723e-05
11:90131225 C T 0.028902 -5.9102e-07
11:90141701 T C 0.229226 7.3236e-06
11:90158171 G A 0.032455 -5.4327e-06
11:90160612 G C 0.104959 -7.1040e-06
11:90164980 A G 0.107448 -1.6297e-05
11:90167431 C T 1.735739 -3.2388e-05
11:90171659 T C 0.037333 -1.1008e-05
11:90179161 C T 0.048767 -3.6463e-06
11:90180419 T G 0.260498 5.4911e-06
11:90186711 G A 0.039190 -3.5184e-06
11:90186852 A G 0.145285 1.3046e-06
11:90189924 G A 0.714201 -3.7107e-05
11:90201007 G A 0.052898 1.4661e-06
11:90204901 G A 0.266114 3.7727e-06
11:90214130 T C 0.113245 -8.1637e-06
11:90217688 C T 0.031326 -1.3066e-05
11:90217977 T C 0.392136 -4.7839e-06
11:90218327 G T 0.023608 2.2781e-05
11:90218724 T C 0.085992 3.6794e-07
11:90240734 C T 0.971071 -6.3089e-06
11:90242107 G A 0.038666 -2.0207e-06
11:90244081 G A 0.040495 -3.9799e-06
11:90246818 A C 0.021028 -1.3928e-05
11:90247502 A G 0.037041 -2.2051e-06
11:90267176 T G 0.026216 7.2018e-06
11:90279788 T C 0.136003 -2.1423e-06
11:90281824 G T 0.111388 -1.2928e-05
11:90286023 T C 0.265074 5.3004e-06
11:90310352 C A 0.192576 6.6441e-06
11:90324247 T G 0.967120 -1.0922e-05
11:90347971 C T 1.234034 -1.1829e-05
11:90358178 A G 0.218187 1.5673e-05
11:90364381 T C 0.571500 -8.7578e-06
11:90371847 G T 0.090452 1.9571e-05
11:90372636 A G 1.082945 -3.0292e-05
11:90377065 T C 0.203785 -4.1097e-07
11:90377940 G A 0.639680 -1.2954e-06
11:90379838 G A 0.040767 1.8201e-06
11:90396902 T C 0.080963 1.6448e-05
11:90399915 G C 0.254021 -1.4145e-05
11:90425430 G A 0.872656 4.1318e-06
11:90436805 T C 0.794239 -6.2668e-06
11:90451115 T C 0.022551 1.5890e-05
11:90453562 C G 0.119208 -7.3858e-06
11:90469931 A G 1.149038 -4.7343e-06
11:90472781 G A 0.022775 1.3389e-05
11:90473929 G A 0.097062 -2.6041e-05
11:90473957 G A 0.555596 -1.7397e-05
11:90485981 C T 1.228301 2.0544e-06
11:90488124 A G 0.039186 -3.1771e-06
11:90489425 G A 0.050215 3.5760e-06
11:90510739 T C 0.049389 -8.3235e-06
11:90510960 T A 0.065324 2.4913e-05
11:90518337 A G 0.068272 -1.9958e-05
11:90523616 A G 0.100710 1.5864e-05
11:90524735 A G 0.036310 6.3818e-06
11:90528946 T C 0.112286 -2.0229e-06
11:90547703 T C 0.836016 4.5667e-05
11:90548482 G A 0.053156 2.9029e-05
11:90557383 T G 0.053639 -8.4083e-06
11:90562175 A G 0.041213 2.5313e-05
11:90581371 C T 0.377428 -8.1078e-05
11:90581587 A G 0.031238 1.6876e-05
11:90582221 T C 0.989994 4.1311e-05
11:90589602 A G 0.050100 -7.7043e-06
11:90597924 G A 0.147593 2.8353e-05
11:90600644 T C 0.125005 -8.4971e-06
11:90610052 A C 0.044796 3.8597e-05
11:90630993 T G 1.055138 1.7065e-05
11:90645390 G A 1.256207 2.5056e-06
11:90648460 C T 0.058117 -7.5469e-06
11:90652993 C T 1.559084 6.7373e-06
11:90658003 G A 0.134681 -3.0847e-05
11:90664316 C A 0.074626 1.8433e-05
11:90669331 T C 0.137870 4.0887e-06
11:90686690 C T 0.033328 1.6718e-05
11:90686835 C T 0.106584 2.0135e-05
11:90687620 T C 0.102144 -2.9011e-06
11:90691419 G A 0.078152 6.8439e-06
11:90712700 A G 0.078244 -7.0473e-06
11:90718303 T C 1.782483 1.0659e-05
11:90720938 C A 0.057494 -2.4918e-05
11:90723689 G A 0.170651 2.4324e-06
11:90731784 C T 0.334471 -2.3664e-05
11:90734806 A G 0.053768 5.3538e-06
11:90736123 C T 0.050824 -1.7032e-05
11:90740994 C T 1.012205 3.4755e-05
11:90754928 G A 1.395182 1.4114e-05
11:90763588 A G 0.068775 -2.3874e-05
11:90778187 A G 0.111983 6.8549e-06
11:90779474 T C 0.077723 5.0203e-06
11:90784049 G A 0.094682 -1.3334e-06
11:90797784 T G 0.083673 -3.1851e-05
11:90800131 G A 0.094331 7.5026e-06
11:90802962 C A 0.090942 6.9774e-06
11:90804496 A G 0.028385 -4.8558e-06
11:90806944 T G 0.031306 3.0590e-06
11:90809449 C G 0.132773 -3.0011e-05
11:90809558 A G 0.051208 -3.6886e-05
11:90814176 A C 0.254800 -8.9490e-06
11:90822141 T C 1.298783 1.0588e-05
11:90827963 G T 0.070540 1.6399e-05
11:90833759 A G 0.254820 -2.5789e-06
11:90835401 C T 0.259546 -1.1070e-05
11:90839588 A C 0.032462 -1.1537e-05
11:90851148 C T 0.063767 7.4345e-06
11:90861941 G A 0.062672 3.4044e-05
11:90864459 A T 0.020916 -1.6904e-05
11:90867827 C G 1.284014 1.1954e-05
11:90868136 G A 1.745520 -1.7719e-07
11:90872713 T C 0.035113 -1.2721e-06
11:90879760 G A 0.031329 2.7448e-06
11:90882640 C T 0.068965 -3.1240e-05
11:90884339 C A 1.558795 4.5450e-06
11:90888592 C T 0.055604 -1.6476e-05
11:90896800 A G 0.033461 -8.1430e-06
11:90902658 C A 0.154366 -3.3120e-06
11:90909342 T G 0.107261 -5.4817e-06
11:90913729 C A 0.262402 -7.9362e-06
11:90921914 G C 0.670418 5.8286e-05
11:90932655 C T 0.025114 3.4589e-05
11:90939411 A C 0.163028 -6.5791e-06
11:90940427 C A 0.253280 -1.2804e-05
11:90940537 G A 0.067514 -1.7196e-05
11:90946063 T C 0.191468 -3.3056e-06
11:90954609 T C 1.402668 -1.2702e-05
11:90955972 T C 0.764576 -4.8498e-06
11:90956214 C T 1.223256 4.7331e-06
11:90957580 A G 0.495990 -2.1301e-08
11:90966011 C T 0.021273 -1.5581e-05
11:90966072 C A 0.154247 -9.0548e-06
11:90972900 A C 1.562698 1.8979e-05
11:90993513 G A 0.135561 8.1401e-07
11:91003469 T G 0.044024 -1.3427e-05
11:91016301 T C 1.678367 1.6400e-05
11:91016327 C T 0.146417 -2.8997e-05
11:91019170 A G 1.648598 1.7061e-05
11:91032533 A C 0.023999 5.1846e-06
11:91034922 G T 1.057987 -2.9502e-07
11:91057085 T G 0.245420 -2.3154e-06
11:91069311 T C 0.105221 -1.8356e-05
11:91077312 T G 0.130703 -1.4907e-05
11:91079953 C T 0.037347 1.1506e-05
11:91080404 G A 0.022259 4.9023e-06
11:91085523 T G 0.553216 8.2959e-06
11:91086050 C T 0.052099 -1.8730e-05
11:91089608 C T 0.160781 -1.5341e-05
11:91123671 T C 1.726508 -8.6473e-06
11:91127555 C G 0.068258 -3.7240e-06
11:91130378 A G 1.015524 -2.4319e-06
11:91130507 T C 0.645086 -1.0661e-05
11:91135683 C T 0.041056 -2.8823e-05
11:91136749 A C 0.032829 6.9466e-06
11:91152406 G A 0.031221 1.0110e-05
11:91152876 G T 1.042726 -1.6953e-05
11:91172334 G T 0.025740 1.0241e-05
11:91187010 A C 0.021109 1.2812e-06
11:91187238 C T 0.040900 3.8830e-05
11:91192306 C A 0.088266 -9.0055e-06
11:91193978 T C 0.082011 2.0029e-05
11:91199295 C T 0.034593 -9.1886e-06
11:91225610 G A 0.048434 2.9817e-05
11:91229994 G T 0.030745 1.0450e-05
11:91234519 C A 0.738176 2.0386e-06
11:91234696 C T 1.908575 4.5698e-06
11:91239586 A G 1.340462 1.1162e-05
11:91245076 C T 0.028671 2.9775e-05
11:91248407 A G 0.067129 2.9404e-05
11:91258064 G A 0.756420 1.4511e-05
11:91258555 A G 0.028640 -1.1932e-05
11:91266404 A G 0.032584 -6.8855e-06
11:91269583 C T 0.047353 -4.2602e-06
11:91290331 T C 0.052860 5.7076e-06
11:91290548 T G 0.240588 2.8440e-06
11:91301173 T C 1.073076 3.9107e-05
11:91301486 C T 0.147008 -1.7512e-05
11:91308757 C T 0.118528 -1.6302e-05
11:91309020 C T 0.094042 -3.1151e-06
11:91328477 A G 0.204890 4.6447e-06
11:91334317 G A 0.133936 -2.8073e-05
11:91336767 T C 0.124505 8.0613e-06
11:91362260 C T 0.208372 -8.7947e-06
11:91365346 C T 0.031785 -1.0611e-05
11:91367380 C G 0.030547 -7.5097e-06
11:91372786 T G 0.195939 1.1105e-05
11:91378958 C A 0.343929 -1.5739e-05
11:91384248 A G 0.122220 1.1896e-05
11:91384559 A C 0.029660 1.9421e-05
11:91390351 T C 1.968674 1.5936e-05
11:91392410 T C 0.026185 1.7859e-05
11:91413291 A G 0.264088 -1.4418e-05
11:91420353 A G 0.057100 8.0546e-06
11:91424226 A G 1.158813 1.2196e-06
11:91424807 C T 0.049042 4.7880e-05
11:91426110 A G 0.116175 -2.6505e-06
11:91438721 T G 0.800424 1.3506e-05
11:91439289 A G 0.060558 -3.2475e-05
11:91445241 T C 0.058409 -7.3456e-06
11:91448277 C T 0.031867 -9.8046e-06
11:91454034 T G 0.112357 -1.3375e-05
11:91481728 C T 0.037527 2.2849e-05
11:91492172 G T 0.817358 -1.6432e-05
11:91498648 C T 0.505125 1.0130e-05
11:91498659 G T 0.222352 1.5817e-06
11:91520144 T C 0.310904 -1.3174e-05
11:91520406 T C 0.090010 -5.5100e-06
11:91522451 A G 0.024571 -2.1190e-05
11:91536201 G A 0.071345 -1.2770e-05
11:91545471 T C 0.173867 1.0924e-05
11:91555573 G A 1.898474 2.6190e-06
11:91556816 A G 0.205577 -8.7198e-06
11:91564338 T G 0.870106 -2.0448e-06
11:91574185 A G 0.022612 -1.5360e-05
11:91575773 G T 0.489659 -8.8601e-06
11:91577913 G A 0.041094 -4.0305e-05
11:91579129 A G 0.024387 3.2167e-05
11:91591253 T C 0.034420 2.5528e-05
11:91594092 A C 1.551427 -3.1006e-05
11:91594691 C T 1.576151 -1.7193e-05
11:91620828 C A 1.153703 -6.0096e-06
11:91622563 C T 1.341720 -1.9472e-05
11:91623473 T C 0.043395 -2.0186e-06
11:91641691 A G 0.171633 -7.3243e-06
11:91643052 C T 0.744211 3.2107e-05
11:91648691 T C 0.183696 -6.1618e-05
11:91649448 T G 0.034158 -2.4640e-05
11:91659708 A C 0.041250 2.0684e-05
11:91662983 C T 0.184828 8.9948e-06
11:91664501 T C 0.115026 -6.5010e-05
11:91667944 A G 0.068068 2.2685e-05
11:91669648 C T 1.225136 -3.3058e-06
11:91680278 C T 0.360232 -6.3309e-06
11:91682680 G A 1.357610 -1.4753e-05
11:91693216 C A 0.076829 -8.5974e-06
11:91702842 G A 0.458854 8.6162e-06
11:91714975 T C 0.039904 1.1072e-05
11:91718283 G A 0.086502 -5.2885e-06
11:91719824 T C 0.101791 -2.7797e-05
11:91720183 T C 0.048648 4.9471e-06
11:91729133 G A 0.035528 -9.6998e-06
11:91736471 T C 0.647693 -6.9990e-06
11:91751663 G A 0.667025 -1.4372e-05
11:91754322 T G 0.064053 7.2100e-06
11:91754802 G A 0.062264 -2.7365e-05
11:91759167 A G 0.547711 7.6729e-06
11:91759765 C T 0.080355 -2.0264e-05
11:91771186 C A 0.035171 1.0025e-05
11:91780853 T C 1.126932 -1.7411e-05
11:91782295 C A 0.027998 1.5153e-05
11:91782669 T C 0.071301 -1.4191e-05
11:91788142 A G 0.154155 -2.0095e-06
11:91793577 T C 0.032475 5.5353e-06
11:91801600 A G 0.052558 -2.1182e-05
11:91802260 A G 1.323704 -9.8180e-07
11:91802728 A G 0.147498 -4.2201e-06
11:91815746 C T 0.173789 -2.6922e-05
11:91821986 T G 0.544716 6.1910e-06
11:91823061 T G 0.028599 1.5372e-05
11:91830484 C T 0.541027 -5.9121e-06
11:91830717 A G 0.129169 -1.7303e-05
11:91855480 G A 0.073623 -1.8398e-05
11:91858613 T C 0.073858 -2.4335e-05
11:91860245 T G 0.029262 1.5758e-05
11:91870850 C T 0.981464 -3.2327e-06
11:91871009 T C 0.049325 3.0133e-05
11:91879139 C T 0.062581 -4.6912e-06
11:91884247 G A 1.073450 -2.0611e-07
11:91893711 A G 0.226656 1.9838e-05
11:91902073 G A 1.070472 1.4910e-08
11:91904131 A G 0.023513 -1.4944e-05
11:91913165 T G 0.113115 -2.5600e-06
11:91915509 C T 0.077111 -2.7982e-06
11:91918871 A G 0.061102 -8.0469e-06
11:91919059 G A 0.043164 -1.9695e-05
11:91919274 A G 0.084424 -6.2786e-06
11:91938106 G C 0.093529 1.1276e-05
11:91941510 C T 1.083850 -1.4471e-04
11:91945888 T C 1.639197 -3.4772e-05
11:91947335 T C 0.044412 1.1810e-05
11:91949552 G A 1.079399 -2.7811e-05
11:91952154 A G 1.561334 3.4269e-07
11:91954494 C T 0.177784 -1.2794e-06
11:91958699 A G 0.084214 -1.2294e-05
11:91961726 C A 0.157861 1.3426e-05
11:91965081 G A 0.031690 2.2034e-06
11:91970350 A G 0.363458 9.0451e-06
11:91974552 G A 0.957703 1.1005e-05
11:91979120 A G 0.460030 -1.4687e-05
11:91983352 C A 0.029527 4.6924e-06
11:91984455 A G 0.610255 4.7887e-06
11:91988838 C T 1.091969 -9.2179e-06
11:91994044 C T 0.330561 -2.0853e-06
11:91998162 A G 0.541599 -9.3130e-06
11:91998485 T G 0.412871 -2.8536e-06
11:92010555 G A 0.041502 6.2527e-06
11:92012552 G C 1.170127 9.6862e-06
11:92016605 A G 0.890012 1.9583e-05
11:92020017 A G 0.039962 -7.0829e-06
11:92028587 C T 0.112017 -2.7640e-06
11:92029271 C T 0.057246 -1.9335e-05
11:92030329 T C 0.282937 -4.1359e-05
11:92031462 G A 0.427504 -8.8548e-07
11:92043280 G A 0.192658 -3.2272e-05
11:92061503 G T 0.276470 -3.3715e-05
11:92068437 T C 0.313647 -2.2420e-05
11:92078377 G T 0.040828 -1.2316e-05
11:92079552 G T 0.352259 -1.0518e-05
11:92086828 C T 0.021368 -1.4634e-05
11:92089311 C T 0.072678 -1.0039e-05
11:92092534 G A 0.040200 4.1444e-06
11:92097653 A G 0.126769 -7.3309e-06
11:92105505 T A 0.048719 3.1758e-06
11:92109323 C A 0.459931 -2.9635e-05
11:92135181 G A 0.034002 1.4828e-05
11:92140057 G C 0.254137 3.7834e-06
11:92143690 A G 0.141868 5.2046e-05
11:92148475 C T 0.027083 1.2514e-05
11:92168036 A G 0.041665 -1.8886e-05
11:92171023 A G 0.034308 2.6356e-05
11:92171367 A G 0.044816 -1.2345e-05
11:92171509 A C 0.114815 7.4725e-06
11:92178278 T C 0.834418 3.9323e-05
11:92187775 C T 0.028181 -8.0715e-06
11:92187884 G A 1.775217 2.5283e-05
11:92188498 C A 1.642747 3.1928e-05
11:92196475 A G 0.111484 -3.0834e-06
11:92209853 T G 1.416743 -2.4035e-05
11:92210125 A G 1.935601 7.0510e-06
11:92215361 G A 0.089235 -8.7910e-06
11:92229998 G T 0.929341 -4.8707e-06
11:92231190 A G 0.064797 -1.6633e-05
11:92232349 A G 0.063311 2.5072e-06
11:92232964 A C 0.112232 -1.9595e-05
11:92234612 G A 0.071597 2.5072e-05
11:92236687 T G 0.373304 3.8321e-05
11:92253798 T C 0.842731 -7.1068e-06
11:92255567 G A 1.060857 -1.4372e-05
11:92265168 G C 0.048097 -1.6161e-06
11:92275202 T C 0.120996 1.4824e-05
11:92282448 G A 0.873319 -3.8423e-06
11:92289734 A G 1.091584 -2.5379e-05
11:92304718 A C 0.088950 -1.8060e-05
11:92304781 C T 0.047727 -6.9300e-06
11:92306609 A G 1.766616 1.7036e-05
11:92307556 G A 0.078988 1.7663e-05
11:92316720 C T 1.025114 -2.9366e-05
11:92316799 G T 1.006929 1.1443e-05
11:92319098 G A 0.310088 -2.7097e-05
11:92328646 T C 0.035902 9.3717e-06
11:92332685 G A 0.127527 -6.6764e-06
11:92360479 A G 0.048651 -1.1139e-06
11:92364336 T C 1.254480 -1.4377e-05
11:92365029 T C 0.071284 1.8560e-05
11:92370649 G C 0.217300 -2.0251e-06
11:92384788 C G 0.047917 -1.5059e-05
11:92388934 A G 0.094926 5.0039e-06
11:92404943 T G 0.023799 -2.5151e-05
11:92412202 A G 0.049784 6.7540e-07
11:92436225 C T 0.330646 -3.4435e-05
11:92437468 A G 0.081181 -2.3613e-06
11:92443572 C T 0.023051 -4.9018e-06
11:92453759 T C 0.654177 2.9095e-05
11:92463712 A G 0.052354 -2.8045e-05
11:92470588 T C 0.048835 3.7585e-06
11:92476553 C T 0.119806 1.5875e-05
11:92483162 A G 0.071260 -3.4899e-06
11:92485016 C G 0.034556 -2.0763e-05
11:92490723 G A 0.046754 -9.2521e-06
11:92490727 C T 0.032805 5.2116e-06
11:92495036 C T 0.060452 2.4897e-05
11:92497397 C T 0.155185 1.0521e-05
11:92497811 T G 0.059327 9.6077e-06
11:92506421 T C 0.048798 -1.0215e-05
11:92514086 G A 0.074364 5.2854e-06
11:92520324 G A 0.023462 3.9535e-06
11:92521474 A G 0.097415 1.7837e-06
11:92523542 G A 0.126613 7.0642e-06
11:92525553 T C 0.031707 2.1786e-05
11:92529314 C G 0.088885 3.2560e-06
11:92529493 C T 0.036218 9.0353e-06
11:92531356 G A 1.696855 2.6049e-05
11:92534442 G A 1.705545 2.8283e-05
11:92538405 A C 0.096290 6.7407e-06
11:92546518 T C 0.051915 -2.9699e-05
11:92555428 C T 0.334573 7.6607e-06
11:92568149 G A 0.028460 1.3940e-06
11:92570813 A C 0.784927 2.2894e-05
11:92576754 T C 0.055067 1.2535e-05
11:92577659 T G 0.026542 6.4523e-06
11:92579416 G A 0.769145 -7.9778e-06
11:92580805 A G 0.080926 3.2185e-06
11:92590448 G A 1.580098 2.0585e-05
11:92590780 A G 0.049532 -4.0329e-07
11:92591952 C T 1.577579 1.7799e-05
11:92594957 C T 0.782806 1.7618e-05
11:92601048 T G 0.023986 -3.3916e-05
11:92612282 A G 0.197849 -9.1742e-06
11:92613064 G A 0.024907 -1.3537e-06
11:92615264 T C 0.133681 1.3741e-05
11:92617327 A G 0.277279 2.8843e-05
11:92618413 T G 0.569756 -6.9786e-06
11:92623349 G T 1.306409 -9.3672e-08
11:92623877 A G 0.522991 6.7644e-06
11:92628291 A G 0.032247 -7.6061e-06
11:92629310 G T 0.082650 -2.3983e-05
11:92632130 C G 0.259927 -6.4553e-06
11:92636234 C T 0.041872 6.8709e-06
11:92636942 G A 0.090051 -8.0902e-06
11:92644015 G T 0.045265 -2.0819e-06
11:92646254 A G 0.355910 5.0708e-07
11:92648639 G A 0.789646 -1.4557e-05
11:92651326 G A 1.929569 -1.4194e-06
11:92652638 C T 0.082707 -1.6515e-05
11:92659546 C T 0.397215 -1.5778e-05
11:92664875 C T 0.831437 -2.3953e-05
11:92665020 C T 0.737190 2.1114e-05
11:92666916 C A 0.067548 1.9557e-05
11:92667047 G A 0.898862 1.9749e-06
11:92669890 C T 0.033995 1.3370e-05
11:92670285 G A 0.080725 -3.8886e-06
11:92673828 T C 0.577548 -3.6348e-05
11:92674422 G A 0.041274 -8.4087e-06
11:92675681 A G 0.052765 2.9045e-05
11:92676473 G C 1.859067 -1.7147e-05
11:92681013 T C 0.578072 -3.5723e-05
11:92691532 C T 0.770420 -4.9532e-05
11:92698427 G C 0.777155 -9.2476e-05
11:92701596 C T 0.943152 -5.8948e-05
11:92702962 A G 0.172422 1.0509e-05
11:92705158 G A 0.214808 5.0880e-06
11:92708710 G C 0.549551 -4.9878e-05
11:92709136 T C 0.028120 -7.7365e-06
11:92713376 A G 0.042596 -1.2487e-05
11:92715117 G A 0.053588 -1.4271e-05
11:92716824 A G 0.023819 -8.0709e-07
11:92722618 A G 0.059976 -1.4967e-05
11:92722761 A G 1.020382 -9.7059e-05
11:92727089 A G 1.045632 -1.1616e-04
11:92727411 C T 0.054149 -4.8545e-06
11:92727874 T C 0.669452 -1.0440e-05
11:92734823 G T 0.056780 -7.0039e-06
11:92735804 C A 1.175475 -8.7597e-06
11:92739845 A G 0.028841 -3.0391e-06
11:92742186 T C 0.391911 -4.4095e-06
11:92742322 G A 0.107819 -1.9798e-05
11:92743239 C T 0.121890 -2.1557e-06
11:92744290 A G 0.065521 -1.1776e-05
11:92745519 C T 0.022531 7.4231e-06
11:92745981 C T 0.108716 1.9406e-06
11:92749721 T C 0.033764 2.1341e-05
11:92750711 G C 0.042365 -7.7556e-06
11:92758822 T G 0.617180 3.0472e-06
11:92764575 A G 0.813217 -1.4272e-05
11:92770192 A G 0.042209 8.6084e-06
11:92774270 C T 0.101128 1.2677e-06
11:92785739 T C 1.504296 -1.9167e-05
11:92792821 T C 1.571116 -2.5984e-05
11:92801014 T C 0.044381 -1.8035e-05
11:92801894 A G 0.149786 1.4117e-05
11:92801941 A G 0.332489 4.0943e-06
11:92805603 T C 0.036004 -1.3639e-05
11:92806970 G A 0.337568 -1.0486e-05
11:92811188 T C 0.063532 1.1270e-05
11:92812922 G A 0.926843 -5.1530e-06
11:92814571 C T 0.046156 -5.2127e-06
11:92817590 C T 0.031649 -3.5528e-05
11:92818649 C T 1.570317 -2.8689e-05
11:92818743 C T 0.497870 -6.0213e-06
11:92839912 A C 0.603523 1.4564e-05
11:92851334 C T 1.295924 2.4018e-05
11:92853526 G A 0.040461 1.4616e-05
11:92857602 T G 0.062326 -1.6890e-05
11:92862413 A G 0.047669 -7.8152e-07
11:92876368 A G 0.322613 -4.3759e-06
11:92879283 G T 0.593592 2.9585e-05
11:92891796 T C 0.031023 1.5177e-05
11:92892811 A C 0.059959 7.0514e-06
11:92893825 G A 1.357141 1.3526e-05
11:92895920 C T 0.123359 -4.8774e-05
11:92916282 G A 0.306389 1.7358e-05
11:92930316 A G 0.432648 -9.6970e-06
11:92958342 T C 0.040424 -9.4044e-06
11:92971579 C T 0.082147 -2.1713e-05
11:92981528 G T 0.973781 -1.3720e-05
11:92984022 G A 0.211622 2.6461e-05
11:92984924 T C 0.068115 2.0090e-05
11:93008703 A G 0.825076 4.5526e-05
11:93012965 G T 0.289019 -2.1037e-07
11:93016858 G T 0.579840 -2.0890e-06
11:93018715 A G 0.295060 3.2845e-06
11:93031070 A G 0.046251 -7.7320e-06
11:93042750 T C 0.195395 -1.6047e-05
11:93063925 A G 0.050334 -7.5473e-06
11:93064653 C T 0.521342 2.7580e-06
11:93066756 C T 0.849568 6.4770e-06
11:93067758 G A 0.084132 -2.8983e-05
11:93071298 C T 0.033920 -2.9777e-05
11:93074029 A G 0.031292 1.2754e-08
11:93093281 T G 0.136027 9.8275e-06
11:93093373 G A 1.082595 1.0070e-05
11:93099102 A G 0.072549 -2.2710e-05
11:93104594 A G 0.189931 -1.5034e-05
11:93121392 C T 0.029167 -2.2191e-06
11:93128567 A G 0.031068 -8.0390e-06
11:93129279 A G 0.502830 -1.4482e-05
11:93129654 G A 0.041134 3.6531e-06
11:93139354 T C 0.024720 3.8691e-06
11:93141580 A C 1.560138 -4.8169e-06
11:93162644 T G 0.028820 -3.0209e-05
11:93163137 C A 1.603781 -1.3508e-05
11:93179107 A G 0.129962 -8.2663e-06
11:93185952 C T 1.446308 1.4513e-06
11:93206388 T C 0.040047 -1.7238e-05
11:93207784 A C 0.069302 9.9568e-06
11:93211073 G A 0.329473 -1.5768e-05
11:93212245 T C 0.338779 3.7298e-05
11:93212254 T C 0.959559 -1.5129e-05
11:93226994 C T 0.027630 7.4330e-06
11:93230759 A G 0.346724 4.9976e-05
11:93234240 C T 0.234510 -9.9327e-06
11:93239435 G A 0.207977 -6.4558e-07
11:93245041 G A 0.251345 -4.9315e-05
11:93254641 A C 0.053017 7.3841e-06
11:93255901 C A 0.588061 1.9281e-05
11:93256990 C T 0.058650 -1.1659e-05
11:93264798 C G 0.743953 6.5225e-06
11:93267900 C T 0.353911 -1.6229e-05
11:93269468 G T 1.306647 -3.9963e-05
11:93269472 T C 0.354122 2.3919e-05
11:93270502 G A 0.061476 1.9914e-05
11:93273729 T G 0.088174 -9.3478e-06
11:93277266 T C 1.131662 -1.9915e-05
11:93283504 G A 0.954201 -1.9075e-05
11:93288826 T C 0.168295 -2.7940e-06
11:93289320 A G 0.241030 2.7102e-05
11:93292138 A G 1.285476 -9.8897e-06
11:93302674 T C 0.043926 6.3868e-06
11:93311765 C T 1.971972 -1.7228e-05
11:93313209 G T 0.047241 -1.7914e-07
11:93322831 A G 1.797592 -4.3066e-05
11:93330918 G A 0.921005 -1.5328e-05
11:93331253 T C 0.078716 1.1286e-05
11:93336949 T C 0.171572 -1.0391e-05
11:93348889 T C 0.206053 6.9341e-06
11:93350574 T C 0.188520 3.8066e-05
11:93358756 T C 0.075058 3.8775e-06
11:93364390 T C 0.084870 2.1569e-05
11:93370692 C T 1.023149 -1.3072e-05
11:93374276 C T 0.791961 -7.5469e-06
11:93399110 C T 0.193967 -3.3375e-06
11:93400182 C T 0.087182 6.1601e-06
11:93401193 G A 0.999283 -5.0952e-06
11:93402006 G A 0.187357 1.8778e-05
11:93407949 G A 0.162042 1.9126e-06
11:93416471 A C 0.065606 3.6822e-06
11:93421452 T C 0.067068 -1.6826e-05
11:93454524 C T 0.201858 -9.5330e-07
11:93456335 C G 0.027569 -2.6354e-06
11:93457532 G C 0.147828 4.5480e-06
11:93460160 C A 0.188411 1.8409e-05
11:93462607 T A 1.628008 -1.8993e-05
11:93464770 A G 0.071114 3.7498e-06
11:93467078 C G 0.053364 -6.1768e-06
11:93477621 G A 1.248813 -1.6130e-05
11:93480334 G A 0.035997 3.3314e-05
11:93480993 G C 0.370264 -2.8766e-05
11:93495975 G A 0.531756 3.5236e-07
11:93510804 G C 0.198947 1.6792e-05
11:93510858 A G 1.258543 -2.0194e-05
11:93513370 G A 0.542081 7.4747e-06
11:93514237 A G 0.237484 -3.0364e-05
11:93517511 T C 0.040917 2.1706e-05
11:93529434 C T 1.779457 -2.6252e-05
11:93569513 T G 0.081606 1.5931e-05
11:93570529 G A 1.969395 -1.2465e-05
11:93570633 A G 1.692027 -1.6416e-05
11:93575168 C T 0.398935 -7.1281e-06
11:93576727 A G 0.287982 -1.1425e-05
11:93577817 T C 0.068935 -1.0970e-05
11:93582663 A G 0.255344 1.7813e-05
11:93585797 T C 0.142062 -4.1690e-06
11:93589507 T C 0.852407 -3.8321e-06
11:93596420 A G 0.238923 1.5167e-05
11:93599819 C T 0.076057 -4.6387e-07
11:93614561 G T 0.071733 -3.9757e-06
11:93627460 T G 0.112442 4.5428e-07
11:93628231 T C 0.557782 -1.3103e-05
11:93629124 C T 0.097279 -2.8252e-06
11:93630491 A G 1.959022 -1.2774e-05
11:93647851 G A 0.042709 3.5596e-06
11:93651097 C G 0.057195 -4.2085e-06
11:93652507 A G 0.217884 3.6487e-06
11:93663529 C T 0.555725 -1.1862e-05
11:93668345 C G 0.046972 -1.9206e-05
11:93671013 C T 0.482768 -4.4769e-06
11:93673086 C A 0.070604 -4.0922e-06
11:93673158 A G 0.031989 1.5857e-06
11:93693612 A G 0.077778 1.6546e-05
11:93709432 T C 0.143367 2.8620e-06
11:93712637 G A 1.229366 -5.9873e-06
11:93715251 A G 0.469356 5.1004e-06
11:93722050 A G 0.041763 -2.5501e-06
11:93723124 T C 0.078529 -4.8082e-06
11:93732378 T G 0.302023 4.0016e-06
11:93741127 A G 0.057902 -5.3156e-06
11:93741485 A G 0.109838 1.7963e-06
11:93752001 A G 0.389164 -1.8833e-06
11:93755963 A G 0.056627 -1.7153e-05
11:93765320 C T 0.835982 -2.9280e-06
11:93776400 G A 0.298749 1.7009e-06
11:93776931 C T 0.060231 2.6576e-06
11:93779732 C T 1.133691 5.7588e-06
11:93797935 A G 1.155620 1.7227e-05
11:93822102 T C 0.020440 -1.6995e-05
11:93823235 G C 0.212890 1.9097e-05
11:93825581 A G 0.042535 2.9157e-06
11:93826922 A C 0.031731 -1.3436e-05
11:93836266 C G 0.145988 2.0388e-05
11:93859631 T C 1.358460 -2.3479e-05
11:93861232 G T 0.029130 5.1734e-06
11:93862020 T C 1.003165 -5.2970e-05
11:93862493 C A 1.247677 -2.7270e-05
11:93865234 A C 0.063091 6.7632e-06
11:93866147 G T 0.233459 3.6977e-05
11:93871662 T C 0.021891 -7.5001e-06
11:93871953 G A 0.038972 -1.7767e-05
11:93873056 C T 1.184362 -3.0549e-05
11:93876689 T A 0.028419 -1.5384e-05
11:93879263 C G 1.339394 -2.3821e-05
11:93879832 A G 0.025992 1.7956e-05
11:93899605 A G 0.104939 -1.7608e-05
11:93900696 G A 0.702815 -2.5954e-05
11:93913036 G A 0.148208 1.1910e-05
11:93915094 C T 0.065321 1.0458e-05
11:93918837 C T 0.821866 -4.7312e-06
11:93926457 G T 0.088025 -2.9678e-06
11:93928101 T G 0.023489 4.2047e-06
11:93930648 C T 0.096450 7.8152e-06
11:93930952 G A 0.069146 9.7195e-07
11:93932099 G A 0.026563 -8.9346e-06
11:93933708 G A 0.035243 -9.0176e-06
11:93933778 A G 1.689566 -1.7464e-05
11:93934271 A G 0.041141 -7.6857e-06
11:93945630 G T 0.084129 6.4039e-06
11:93945734 T C 0.315164 -4.2915e-06
11:93945915 A G 0.837529 -3.5602e-06
11:93959955 T C 0.046136 -4.9361e-06
11:93996002 T C 0.057872 -2.7564e-05
11:93996270 G A 0.024054 6.4668e-06
11:93998313 G T 1.933567 -8.2037e-06
11:94006683 G A 0.023489 7.9477e-06
11:94007097 A G 0.165687 -2.5204e-06
11:94016635 T C 0.088810 9.0711e-06
11:94029888 A C 0.823165 4.3464e-07
11:94032975 C G 0.066242 -1.4496e-06
11:94036294 G A 0.824709 -9.3161e-06
11:94038811 G C 0.039217 -1.2303e-05
11:94042232 A G 0.055791 2.1544e-05
11:94043915 T C 0.087090 -2.8841e-05
11:94045560 T C 0.039071 -1.3364e-05
11:94046978 C T 0.271214 3.7095e-06
11:94049351 T C 0.072321 5.9379e-07
11:94060402 A G 1.962388 -2.1927e-06
11:94065687 A G 1.337079 -1.8619e-05
11:94067446 C T 0.068646 -1.7859e-05
11:94070016 C A 1.180874 -1.5426e-05
11:94100363 C T 0.039887 3.2427e-06
11:94101908 A G 0.059786 -5.5496e-06
11:94103467 A G 1.316955 -2.8685e-05
11:94114673 C T 1.161359 -2.1603e-05
11:94126238 A G 0.102137 -2.0456e-06
11:94126291 A G 0.116930 -2.6627e-06
11:94126620 T C 0.021922 2.5697e-06
11:94127928 A G 0.077700 3.6378e-06
11:94131557 A C 0.353204 6.4957e-06
11:94132139 G A 0.566611 1.6103e-05
11:94145518 C A 0.045762 6.1531e-06
11:94148812 T C 1.316302 1.3498e-05
11:94149349 T C 0.727429 -9.8060e-06
11:94153641 G C 0.030160 1.6197e-05
11:94159005 G C 0.533942 -3.6777e-06
11:94166352 A G 0.106241 -5.3355e-06
11:94166385 T C 0.088477 -2.6886e-05
11:94177422 A G 0.648853 -4.9867e-06
11:94212154 G A 0.594694 -1.8942e-05
11:94223745 C T 0.042532 9.7888e-06
11:94226952 T C 0.188867 2.6324e-05
11:94227477 A G 0.036619 -1.4922e-05
11:94231029 G A 0.046595 -6.9539e-06
11:94232520 C T 0.031877 -5.6156e-06
11:94233187 T C 0.189183 -4.1355e-06
11:94245693 A G 0.072692 1.1236e-06
11:94248215 A G 0.125742 -5.5450e-06
11:94248512 G T 0.025927 -6.2988e-06
11:94250446 T C 1.156596 9.9129e-06
11:94255232 A G 0.022378 -2.4899e-06
11:94261255 G C 1.334740 1.2770e-06
11:94261280 A G 0.209368 -1.2934e-05
11:94267117 C T 0.457008 2.5474e-05
11:94276209 G T 0.697800 2.7083e-07
11:94290449 A C 0.704593 -2.9604e-06
11:94295933 G T 0.113792 -1.6224e-07
11:94312323 C T 0.562439 -5.0021e-07
11:94317202 A G 0.072593 -1.0215e-05
11:94317815 G A 1.944335 2.0376e-05
11:94319285 G A 0.776931 -9.1750e-06
11:94322353 A G 0.559172 -3.5309e-06
11:94326442 G A 0.791567 -1.1308e-05
11:94326710 A G 0.033716 -6.0383e-07
11:94326765 C G 0.451398 4.8300e-06
11:94331420 G T 0.087355 -6.3132e-06
11:94336130 C T 0.763638 -9.4273e-06
11:94336503 A G 0.071692 7.4172e-06
11:94353933 A G 0.070716 1.5826e-07
11:94354958 T A 1.462553 -1.8049e-05
11:94356050 G A 1.089062 -4.3905e-05
11:94360812 T G 0.541809 -1.6772e-05
11:94363720 T C 0.317081 -9.7201e-06
11:94366782 G A 0.040057 1.9998e-05
11:94369965 C T 0.288778 -9.7256e-06
11:94371151 G C 0.160397 2.8567e-06
11:94382129 A G 1.014391 5.9783e-07
11:94383474 A G 0.226445 2.7962e-07
11:94385718 G T 0.159044 1.9285e-06
11:94388640 G A 0.616119 -3.0608e-06
11:94391800 C T 0.060381 3.3629e-05
11:94391845 T C 0.866917 -2.9047e-05
11:94396071 G T 0.454645 -9.4209e-06
11:94397142 A C 0.635369 -2.1576e-06
11:94399515 C T 0.146254 8.8404e-06
11:94399929 C T 0.043341 1.2476e-05
11:94401271 G T 0.026746 -1.2366e-05
11:94401429 G A 0.095586 2.5700e-06
11:94402958 A G 0.043620 8.6477e-06
11:94406359 A G 0.225894 -8.1955e-06
11:94407736 G T 0.172388 -3.8781e-05
11:94412883 T C 0.202609 -3.8809e-05
11:94414091 A C 0.167672 -5.3656e-05
11:94419229 T C 0.834371 -9.6402e-06
11:94434780 G A 0.044616 4.5458e-06
11:94438561 A G 0.031217 7.9874e-06
11:94438594 G T 1.875077 5.0523e-05
11:94440175 T G 0.104249 -3.6367e-05
11:94453131 G A 0.602636 -1.0129e-06
11:94458644 T C 0.097612 -3.9685e-06
11:94463961 G A 0.138199 -1.9979e-06
11:94466811 A C 0.202711 1.1661e-05
11:94470069 T C 0.080226 -1.5262e-06
11:94471927 A G 1.654017 -5.2350e-05
11:94474134 G C 0.086631 -3.9800e-05
11:94497456 G A 0.035396 -2.2350e-06
11:94499374 G T 0.081715 -2.2288e-05
11:94499584 A G 0.020885 2.1535e-05
11:94501849 A G 1.979553 -2.2267e-05
11:94502912 G A 0.100672 1.0480e-05
11:94502937 A C 0.035691 -3.4996e-06
11:94511415 G A 0.055937 1.5359e-05
11:94522041 G T 0.145104 4.5183e-06
11:94526228 G A 0.059004 -8.3207e-06
11:94526368 C T 0.424818 7.6461e-06
11:94539717 T C 0.029449 8.5006e-06
11:94545317 T C 0.069649 1.8567e-05
11:94549514 C A 0.381773 -5.6784e-07
11:94555213 C A 0.050351 -2.7903e-07
11:94558328 G T 0.104317 -3.5068e-05
11:94581658 G A 0.074439 -1.4852e-05
11:94585568 T C 0.081412 5.9418e-06
11:94589940 T C 0.037197 5.3757e-06
11:94592149 A G 0.069108 -3.7045e-06
11:94592622 A G 0.020885 -9.7791e-07
11:94594096 A G 0.044874 -4.5187e-06
11:94600306 G A 0.036161 1.9817e-06
11:94607345 C T 0.025077 8.6904e-07
11:94619437 A G 0.092475 -2.0807e-06
11:94620657 G T 1.371655 -6.2990e-07
11:94621386 G A 0.332414 -4.9161e-06
11:94629063 T C 0.314943 1.5825e-06
11:94649479 T C 0.116679 -2.9658e-05
11:94655508 A G 0.028851 -7.1735e-06
11:94657035 C T 1.601068 1.9278e-05
11:94659737 C A 1.919961 1.4495e-05
11:94660647 C T 0.249421 1.3743e-06
11:94667964 A G 1.739526 -2.0315e-05
11:94669129 T C 0.080062 -4.6398e-06
11:94675127 A G 0.036317 -2.1301e-05
11:94679823 A G 1.625856 2.0892e-05
11:94680864 T C 0.021143 1.2086e-05
11:94681030 A G 1.672403 1.9678e-05
11:94681824 G C 0.292837 -1.8002e-05
11:94681972 C T 0.082334 -1.6440e-05
11:94682171 C G 0.261358 1.2775e-05
11:94684918 T C 0.113891 -2.7455e-05
11:94685301 A G 1.235060 -1.5933e-05
11:94689420 A G 0.137071 -5.2206e-06
11:94690589 C G 1.974430 -4.0652e-06
11:94690641 T C 0.047210 -6.9254e-06
11:94694694 C A 0.034396 2.7300e-06
11:94704037 G C 1.366178 1.3791e-05
11:94708891 A C 0.051239 -1.4598e-07
11:94718845 A C 0.107516 -1.3640e-05
11:94724338 T G 0.298838 1.0272e-05
11:94731376 C T 0.023255 -1.7804e-06
11:94731759 A G 0.426039 -1.7763e-07
11:94749520 T C 0.073035 -1.6013e-05
11:94749970 T C 0.327818 -1.3173e-05
11:94751271 G T 1.376231 1.3735e-05
11:94751303 A G 0.104120 -1.0352e-05
11:94755330 T C 0.921175 -6.7899e-06
11:94759940 G T 0.025322 -6.3595e-06
11:94765367 C T 0.100744 8.9336e-06
11:94765580 G A 0.131213 -1.1862e-05
11:94774159 A G 0.370193 -1.4947e-06
11:94774311 T C 1.437112 5.5714e-06
11:94774806 T C 0.097255 1.0387e-05
11:94775232 A G 0.134126 -8.6794e-09
11:94777414 C A 1.077798 -2.9267e-05
11:94778535 A C 0.150544 1.1275e-05
11:94792390 A G 0.303999 -2.0012e-05
11:94794842 T A 0.069934 -1.0003e-05
11:94797421 A G 0.425933 1.6759e-05
11:94801538 T G 0.052554 6.1588e-06
11:94802863 A C 0.092778 1.0233e-05
11:94806537 C T 0.075194 -7.6057e-06
11:94807581 G A 1.158163 1.2549e-05
11:94809120 T C 0.062162 -1.6441e-06
11:94810729 A G 0.020569 -8.0379e-06
11:94812057 G T 0.996593 1.2803e-05
11:94819697 A G 1.887129 2.2914e-05
11:94826129 A G 0.024421 -1.1062e-05
11:94827737 T G 0.104375 -1.1413e-05
11:94829026 C T 0.150384 2.3512e-05
11:94829514 T G 1.671118 -6.9376e-06
11:94831821 G A 0.050491 3.5490e-06
11:94843916 A C 0.635457 3.8429e-06
11:94844124 A G 0.091635 1.8427e-06
11:94845775 G C 1.669809 -2.7295e-07
11:94855879 G T 0.182628 5.3231e-06
11:94858170 T C 0.917802 4.8352e-06
11:94862288 A G 0.139607 1.6209e-05
11:94862577 T G 0.606879 -3.1014e-05
11:94866809 G A 0.309469 6.2246e-06
11:94866987 A G 0.089031 2.3690e-06
11:94872372 T C 0.946779 1.4297e-05
11:94874485 G A 0.041056 5.6490e-07
11:94874706 T C 1.872554 -6.4046e-06
11:94876602 A G 0.055849 1.0591e-05
11:94876984 G A 0.643586 1.0493e-05
11:94881222 C A 0.048787 5.0099e-06
11:94882279 C A 0.956210 -1.7740e-05
11:94886632 C T 1.228006 9.5414e-06
11:94887344 A G 0.056583 -1.3739e-06
11:94889314 G A 1.458010 7.1366e-06
11:94889710 G A 0.232976 5.4330e-06
11:94889844 T C 0.036874 -9.3003e-06
11:94891035 C G 0.056685 -1.4751e-05
11:94891099 T C 0.399513 1.3274e-05
11:94891710 T C 0.081341 1.0866e-05
11:94894061 C T 0.178090 1.6664e-06
11:94906111 A G 0.885321 -6.1641e-06
11:94916689 A C 0.039271 1.6722e-08
11:94917888 G T 0.072219 -1.5854e-05
11:94924057 T C 0.079059 1.0765e-05
11:94926267 A G 0.700921 -6.5733e-08
11:94944159 T G 0.041264 -5.7364e-06
11:94944265 G T 0.732070 -1.3514e-06
11:94948126 C T 0.067711 -1.8498e-05
11:94959642 G A 0.093189 -1.7388e-05
11:94962427 T C 0.653320 5.0746e-06
11:94963937 A G 0.038999 -1.1391e-05
11:94965717 C A 0.568617 -5.8363e-06
11:94968034 A C 0.047832 -5.7904e-06
11:94970185 A G 0.326356 2.1644e-05
11:94981323 G A 1.960361 6.7285e-06
11:94981744 C T 0.097881 7.9579e-06
11:94981815 C T 0.393533 1.4431e-05
11:94982706 G A 1.426222 7.1159e-06
11:94984115 C T 0.157381 5.6911e-06
11:94984917 G A 1.960487 1.2111e-05
11:94991381 C T 1.914936 -8.0620e-06
11:94992335 T C 0.505639 -5.5102e-07
11:94992367 C T 0.020219 -1.0660e-05
11:94993210 C T 0.226744 -1.9002e-06
11:94993865 A G 1.201841 -2.6048e-05
11:94999817 A G 0.051365 -1.0843e-05
11:95012292 C T 0.066348 1.9249e-05
11:95022328 C T 0.211476 -3.6598e-06
11:95024976 T G 0.065450 2.6796e-06
11:95025897 T C 0.776628 1.7125e-05
11:95029918 T A 0.056573 6.3047e-06
11:95040546 G T 0.132610 1.1080e-05
11:95040574 G A 0.391286 1.3771e-05
11:95052379 T C 0.045146 -8.0637e-06
11:95053257 G A 0.093165 8.9798e-07
11:95056374 A G 0.084431 3.1832e-06
11:95059105 A G 0.044990 -2.9615e-05
11:95062882 T C 1.598389 -1.3274e-05
11:95063183 G A 0.180806 -8.9630e-06
11:95066230 T C 0.026835 1.1797e-05
11:95066693 T G 0.058334 1.4126e-05
11:95071729 T C 0.045952 -1.1509e-05
11:95073031 A G 0.386257 1.1244e-05
11:95078107 C T 0.065991 -2.2817e-05
11:95085269 G A 1.813642 -7.4564e-07
11:95089252 A G 1.358035 -7.1598e-06
11:95089372 A G 0.067146 -3.1888e-05
11:95091949 C T 0.038037 3.0602e-06
11:95099182 T G 1.823777 -1.7916e-06
11:95099260 A G 0.532399 -3.2840e-06
11:95100970 A C 0.079073 -5.8173e-06
11:95110237 A G 0.621277 -5.3688e-06
11:95114225 C T 0.883910 1.0220e-05
11:95115165 C T 1.609160 7.4178e-06
11:95116254 A G 0.250666 1.0039e-05
11:95117787 G A 1.016724 1.5184e-05
11:95120024 A G 0.078424 -6.5497e-06
11:95120769 C T 0.025057 1.5069e-06
11:95126181 C A 0.760160 -3.9266e-06
11:95140330 G A 1.715935 1.3621e-05
11:95145561 A G 0.457297 -9.8134e-06
11:95147499 T C 0.027783 1.3367e-05
11:95148570 A G 0.217276 -9.8369e-06
11:95154173 G A 0.305457 -1.0300e-05
11:95176293 A G 0.335352 -1.3011e-05
11:95177805 G A 0.285181 -9.1769e-06
11:95177905 C A 0.174367 -3.7797e-07
11:95178290 C A 0.086971 1.6465e-06
11:95184328 C T 0.194803 6.2995e-06
11:95194855 A G 0.124162 -1.5481e-07
11:95197558 C T 0.031006 1.2235e-05
11:95198585 G T 1.518946 6.2428e-06
11:95206468 T G 0.064750 2.1284e-06
11:95213686 A G 0.047241 3.3988e-06
11:95222014 T C 0.103134 5.5139e-05
11:95229401 A G 1.389511 -4.9685e-06
11:95238544 A G 0.047227 1.6381e-05
11:95242079 T C 0.678139 9.3602e-06
11:95246558 T G 0.093502 2.3279e-05
11:95250876 C A 0.312321 -1.0342e-05
11:95252080 A G 0.997685 -8.8300e-07
11:95253183 T C 0.046540 -1.7655e-05
11:95268941 G T 0.099985 -2.0817e-05
11:95269114 T C 0.029262 2.4537e-05
11:95271755 A G 0.658937 7.9720e-06
11:95276078 G C 0.068925 2.9635e-05
11:95281310 A C 0.091894 -7.8906e-07
11:95281383 A G 1.939765 -9.7999e-06
11:95283984 T G 0.055495 2.8812e-05
11:95287852 C T 0.151540 -7.4830e-07
11:95288142 A G 0.352225 1.7932e-05
11:95288272 A T 0.025199 2.3401e-06
11:95289251 G A 0.980434 4.5743e-05
11:95289997 G T 0.055373 -6.6396e-06
11:95292226 G C 0.209674 3.3285e-05
11:95301384 C A 0.558326 -1.1551e-05
11:95301957 A G 0.286398 1.8232e-05
11:95302976 G A 0.056202 3.9549e-06
11:95306559 G C 0.079348 -6.7929e-06
11:95307276 T C 1.410784 -2.0291e-05
11:95311422 C T 0.344341 -2.5964e-05
11:95314518 T C 1.044946 -2.9932e-05
11:95316675 G A 0.179993 3.4255e-06
11:95319457 A G 0.114577 -9.6579e-06
11:95320179 A G 0.084846 1.0553e-05
11:95323320 G A 0.030714 -1.5956e-05
11:95323845 T C 0.055709 -3.2442e-05
11:95324535 C G 0.134766 -1.5031e-05
11:95328349 T C 1.455933 -9.7120e-06
11:95334540 G C 0.516178 -1.7466e-05
11:95340984 C T 0.710203 -9.9259e-06
11:95347189 T C 0.028902 -3.8085e-06
11:95347789 A G 0.083081 1.1493e-06
11:95348523 A G 0.071689 -4.2079e-05
11:95351461 A G 0.050277 -4.6315e-06
11:95358797 G A 0.721072 -2.8136e-06
11:95358856 T C 0.028701 -8.1661e-06
11:95369947 A G 0.097330 -4.0651e-06
11:95376970 C T 0.345735 2.5359e-06
11:95381168 T C 0.263024 -1.7897e-05
11:95385666 C T 0.043389 3.3878e-05
11:95387020 T G 0.049838 -5.7458e-06
11:95387124 A C 0.229077 5.0720e-05
11:95387532 C T 1.031085 -5.5847e-07
11:95391184 A G 1.055043 -1.4697e-06
11:95392053 C T 0.102634 6.3908e-06
11:95400162 G C 0.080328 -1.7414e-05
11:95407007 T C 0.039380 1.9784e-05
11:95409069 T C 0.148341 2.5055e-05
11:95414613 T C 0.398374 -2.0747e-05
11:95414695 C T 0.434746 1.2934e-05
11:95416248 T C 0.380651 -3.7330e-05
11:95416557 C T 1.295927 2.9734e-06
11:95421518 T C 0.202976 3.4392e-06
11:95422867 G A 1.432542 -3.2317e-05
11:95423379 A C 0.073780 -7.0710e-06
11:95423867 G A 0.048390 1.4618e-05
11:95425409 T C 1.801814 -9.5542e-06
11:95425470 G A 0.259151 1.2227e-06
11:95433273 G A 0.058477 -1.5186e-05
11:95439404 A C 1.116226 -2.8298e-06
11:95440431 C T 0.059755 2.8006e-06
11:95442543 G A 0.121333 1.4260e-05
11:95447510 T C 0.036031 1.4059e-05
11:95448290 G A 0.127677 -1.8526e-05
11:95452492 A G 1.089174 -1.1096e-05
11:95466389 C A 0.059514 1.0654e-05
11:95467550 C T 0.042681 6.0005e-06
11:95469891 A G 0.056604 -3.4273e-06
11:95470346 T C 0.117488 6.3524e-06
11:95471186 A G 1.019865 1.7560e-06
11:95472693 G A 0.835214 -7.6234e-06
11:95480866 G A 0.043443 3.2829e-05
11:95497171 T C 1.040067 1.9820e-05
11:95535415 T C 0.114982 1.2737e-05
11:95548568 T C 0.056454 8.1767e-06
11:95555088 A G 0.105401 -2.2830e-05
11:95561294 G A 0.068156 1.0232e-05
11:95561741 T C 0.831070 -2.6584e-05
11:95564259 G A 0.764290 -3.6375e-05
11:95566048 A G 0.039023 8.2223e-06
11:95571347 G C 0.035617 -9.3118e-06
11:95577410 G C 0.039057 3.1697e-05
11:95578270 T C 0.053119 2.0246e-07
11:95588850 T C 0.022378 8.2987e-06
11:95598629 G A 0.978098 -7.0777e-06
11:95599660 G A 0.109423 -2.2496e-06
11:95609642 T C 0.052551 -1.3037e-05
11:95611765 C T 1.713014 -4.9208e-05
11:95621723 T C 0.174503 3.1707e-05
11:95633284 C T 0.059912 1.5381e-05
11:95634808 C T 0.038904 -1.4097e-05
11:95635115 A G 0.038707 -8.6498e-06
11:95653318 C T 0.944637 -1.0429e-05
11:95656648 T C 0.840640 -1.4233e-05
11:95657111 G T 0.787365 -2.8566e-05
11:95658337 C T 0.207549 6.0050e-06
11:95692514 A G 0.045571 3.0296e-05
11:95698414 G T 0.572734 1.9156e-06
11:95704277 A G 0.127731 6.4147e-06
11:95711914 G A 0.674926 -5.3073e-06
11:95713024 A G 0.195259 -3.6118e-05
11:95713077 T C 0.058783 6.7614e-06
11:95714608 C T 0.213315 1.8161e-05
11:95714739 T G 1.893494 -9.8745e-06
11:95720275 C T 0.405837 1.1912e-05
11:95724658 G C 0.543135 -5.0407e-06
11:95725095 C T 0.161505 1.5056e-05
11:95726855 C T 0.105061 6.1063e-06
11:95727110 G T 0.060007 3.0571e-05
11:95727547 A G 0.173323 2.7315e-05
11:95727628 T G 0.514216 -3.2565e-05
11:95729876 A C 0.245386 -6.6142e-06
11:95730171 T C 0.057746 -1.9784e-05
11:95741958 A G 0.338935 -9.7209e-06
11:95747337 C T 1.008095 -9.5567e-06
11:95756889 C T 0.561066 1.7677e-05
11:95761960 G T 0.539463 3.5426e-05
11:95762965 G A 0.053503 -2.2978e-06
11:95768324 A G 0.144033 -1.8164e-05
11:95771532 T C 0.112422 1.4889e-05
11:95771968 C T 0.310509 1.1843e-05
11:95772704 C T 0.641064 -1.1124e-05
11:95774829 C T 0.214451 2.3128e-06
11:95775868 C T 0.105809 -3.9269e-05
11:95782346 T G 0.029177 1.5215e-05
11:95783939 A G 0.029918 -2.3581e-05
11:95784444 G A 0.877814 5.5482e-05
11:95785675 C T 0.097259 -1.7029e-05
11:95794260 C T 0.357060 2.6742e-06
11:95794506 A G 1.903924 1.2660e-05
11:95796311 T C 0.124172 -2.7699e-05
11:95796907 G A 0.368619 -2.4516e-05
11:95808850 C G 1.699782 -1.6995e-05
11:95811600 G A 0.767017 7.2162e-06
11:95815578 C T 1.707799 -1.3091e-05
11:95815751 G A 0.023887 9.4438e-06
11:95821678 G T 1.111626 1.1179e-05
11:95825037 T G 0.037262 -1.7521e-05
11:95826485 C T 0.040781 -2.2241e-06
11:95826674 T C 0.025495 -1.5826e-05
11:95828553 G T 1.657509 1.2829e-05
11:95830714 C A 0.094008 -8.4379e-06
11:95839543 A G 0.752969 3.9659e-06
11:95840586 A G 0.435891 3.1641e-06
11:95845876 C T 0.042824 -6.3427e-06
11:95849901 C A 1.844336 -1.1917e-05
11:95852882 A G 0.646585 -2.4389e-05
11:95854065 C T 1.849102 -1.5183e-05
11:95857332 G T 0.225782 -5.4275e-07
11:95859376 C G 0.909017 8.5269e-06
11:95864324 T C 0.034967 4.9222e-06
11:95866700 C G 0.216769 -2.5552e-05
11:95869254 G A 1.137832 1.5821e-05
11:95872192 T C 0.685482 1.2631e-05
11:95880984 T C 0.171419 3.5052e-05
11:95892204 T G 0.078998 -1.0628e-05
11:95900527 C A 0.031323 -2.6523e-06
11:95900588 T C 1.721232 1.0897e-05
11:95910349 T C 1.501409 2.4134e-05
11:95911003 C T 0.508488 1.1333e-05
11:95913177 G A 0.034705 6.1850e-06
11:95915244 T C 1.004926 -9.3666e-06
11:95923127 C T 0.084465 5.3389e-06
11:95924311 A G 0.211561 -1.0201e-05
11:95925516 T C 0.029293 7.0820e-06
11:95926035 A G 0.440552 -2.5200e-05
11:95932591 G A 0.066558 2.0901e-05
11:95933315 A G 1.888102 -1.1739e-05
11:95936837 A C 0.226670 -1.8387e-05
11:95938418 C A 0.134732 1.3067e-05
11:95947503 T G 1.647809 -2.1842e-05
11:95951170 C T 0.073712 4.6930e-06
11:95957717 T C 0.391031 -2.3802e-07
11:95961591 A C 0.193416 -6.7023e-06
11:95964519 T C 1.081283 -7.6321e-06
11:95964586 C T 0.234703 -3.4013e-05
11:95966984 C T 0.336902 5.3230e-06
11:95968192 C A 0.156184 -9.6011e-06
11:95970160 G A 0.986183 1.4113e-05
11:95971320 C T 1.835360 1.9962e-06
11:95975925 T G 0.544811 -4.6297e-06
11:95976306 A C 0.133943 9.1299e-06
11:95979731 T C 1.680804 1.8828e-05
11:95981067 G A 0.116971 -5.0243e-06
11:95981697 C T 0.161492 -1.0360e-05
11:95985835 A G 0.724856 -8.2070e-06
11:95988438 T C 0.096113 -1.3307e-05
11:95988480 C T 0.236998 -3.3819e-05
11:95993046 T C 0.203731 1.0137e-05
11:95994830 A G 0.050096 -6.1336e-06
11:95998304 A G 0.061958 -1.3213e-05
11:95999287 A G 0.214604 1.2728e-05
11:96000100 A G 0.656179 1.7989e-05
11:96000528 C A 0.107115 1.6419e-05
11:96009116 G T 1.683840 -7.5325e-06
11:96011013 G A 0.068476 1.7136e-06
11:96011351 C T 0.909786 -5.5585e-05
11:96018370 T C 0.055247 -2.4997e-05
11:96021945 T C 0.595934 -6.6412e-06
11:96034004 G A 0.069693 -6.1486e-06
11:96036844 G A 0.203258 -2.6407e-05
11:96044979 C A 1.431798 -1.0994e-05
11:96046947 G A 0.061506 -1.7922e-05
11:96049343 C T 0.832722 1.2015e-05
11:96050629 C A 0.107118 -2.9494e-05
11:96055466 T C 0.095018 1.1050e-06
11:96058303 A G 0.076656 -7.4008e-06
11:96062676 A G 0.099856 6.6069e-06
11:96071439 T C 0.131716 -1.4018e-06
11:96072306 T C 0.053588 4.2766e-06
11:96073104 A G 0.086954 2.4214e-05
11:96074533 C A 0.047941 -4.2917e-06
11:96087516 C A 0.071063 1.3071e-05
11:96096973 G A 1.852434 6.1631e-05
11:96097932 T C 0.290032 9.6353e-06
11:96098474 C T 0.024414 2.3382e-06
11:96108428 C T 0.164273 -4.1791e-05
11:96116444 C T 0.390422 1.3341e-05
11:96117812 C T 0.022527 2.9426e-06
11:96117873 G A 0.021276 1.4816e-05
11:96123231 G A 0.051161 5.6201e-06
11:96134231 T C 1.340768 1.0553e-05
11:96155679 C T 0.082208 2.2586e-05
11:96167525 C T 0.059446 5.8363e-06
11:96174231 A G 0.074823 -1.6740e-06
11:96177533 G A 0.131923 -1.3758e-05
11:96181851 C G 0.045449 -1.1090e-05
11:96193767 G A 0.683290 1.5596e-05
11:96193859 A G 0.572741 8.5278e-06
11:96193986 T G 0.311162 2.0797e-05
11:96205760 T C 0.580013 2.1847e-05
11:96206884 G A 1.945079 2.3793e-06
11:96216668 G T 0.209354 1.3178e-05
11:96218116 T C 0.499604 1.4774e-05
11:96218211 C T 0.028178 -4.5545e-06
11:96218590 A G 0.048090 2.8897e-05
11:96227044 G T 1.248422 3.0496e-06
11:96227540 T C 0.166326 -2.0251e-07
11:96229375 C T 0.839250 -1.8705e-05
11:96232802 G C 0.140797 -4.7149e-06
11:96237693 G A 0.142204 -8.8648e-06
11:96245725 A G 0.118722 4.0456e-05
11:96246662 C T 0.488680 -1.1092e-06
11:96248649 A G 0.329116 5.2150e-05
11:96257621 G A 0.025002 1.6781e-05
11:96271799 C T 0.153635 -3.1413e-05
11:96286380 A G 0.042406 2.0484e-05
11:96439492 A G 0.140838 -2.0118e-05
11:96444517 A G 0.314195 -1.8795e-05
11:96458459 A G 0.032179 -2.5747e-05
11:96471355 C A 0.466374 5.8389e-06
11:96473409 G A 0.031051 -5.5140e-06
11:96488926 A G 0.060833 1.9269e-06
11:96496338 A C 0.143252 -1.1768e-05
11:96496343 T C 0.154967 2.1994e-05
11:96502460 A G 0.046792 1.6569e-05
11:96502717 G A 0.070920 -2.3230e-05
11:96505341 A G 0.461196 -2.4138e-06
11:96508584 T G 0.067398 3.6618e-06
11:96511400 C T 0.039928 1.5823e-05
11:96521211 G A 0.081725 2.2616e-05
11:96523386 A G 0.087651 -1.5406e-05
11:96525888 G A 0.070183 -2.5602e-05
11:96528742 A G 0.366338 1.2460e-05
11:96530700 A G 1.750409 -1.9833e-06
11:96533538 T C 0.046387 -1.4814e-06
11:96533712 A G 0.127276 5.5696e-06
11:96546441 T C 0.033692 -3.9467e-06
11:96558903 T C 0.043392 1.9305e-05
11:96562905 T C 0.166231 -3.6254e-05
11:96565103 G A 0.353646 -1.0417e-05
11:96567577 G A 0.151615 -8.9117e-06
11:96572099 C T 0.039676 -9.1937e-07
11:96572204 C G 0.049841 -2.2277e-05
11:96572887 A C 0.234843 -3.9144e-05
11:96575536 G A 0.082537 -2.7540e-05
11:96575966 G A 1.745948 4.8463e-06
11:96578548 G A 0.026923 -8.5784e-06
11:96579411 A G 0.027134 -9.3637e-06
11:96581052 T C 0.050107 1.4587e-05
11:96583913 G A 0.157714 -7.7736e-06
11:96584517 A G 0.039088 5.1696e-06
11:96586173 A C 0.086845 -4.3832e-06
11:96590788 G A 0.024652 5.9033e-06
11:96623630 C T 0.059194 -3.1064e-05
11:96627181 G A 0.032747 8.1005e-06
11:96627392 A C 0.175798 -3.8423e-06
11:96628862 T C 0.034382 -4.1683e-07
11:96630338 T C 0.031418 -1.6344e-05
11:96635240 T C 1.255646 7.8340e-06
11:96641451 T C 0.493369 -3.6594e-06
11:96649368 G A 0.050253 1.7704e-05
11:96651642 G A 0.091340 -5.8416e-07
11:96652196 A G 0.050739 -1.0301e-05
11:96655314 T C 0.031445 -1.0618e-06
11:96656542 A G 0.067490 -5.6677e-06
11:96666681 T C 0.057943 2.0171e-05
11:96668628 T C 0.125756 7.3631e-06
11:96670530 T C 0.073307 1.5975e-05
11:96675255 A G 0.487052 -1.3865e-05
11:96677848 G A 0.039231 7.1463e-06
11:96689040 A C 0.281291 -3.9315e-06
11:96692888 G A 1.331459 -6.8870e-06
11:96695239 A G 0.032462 6.4783e-06
11:96697697 A G 0.035549 6.3568e-06
11:96699904 A G 0.074426 1.6234e-05
11:96705036 T C 0.038551 -9.5008e-07
11:96715605 T C 0.770835 1.3801e-05
11:96718821 T C 0.023071 8.5413e-06
11:96725512 G A 0.037398 4.8215e-06
11:96738168 C A 0.063407 3.1174e-05
11:96741199 T C 0.181238 2.8425e-05
11:96747656 G A 0.304118 -3.6315e-05
11:96750731 A G 0.201025 2.1622e-05
11:96761748 C G 0.036582 -2.0099e-05
11:96761808 A G 0.463790 1.9458e-06
11:96769716 T G 0.065671 3.7757e-06
11:96770637 T C 0.041655 1.2423e-05
11:96777666 G A 1.076316 1.2565e-06
11:96780465 T C 0.195993 2.8407e-05
11:96796339 C T 0.092594 1.2651e-05
11:96800642 G C 0.055495 -9.4363e-06
11:96812111 C T 0.763005 2.2455e-05
11:96815267 C T 0.022755 4.2513e-06
11:96818618 T C 0.145478 -3.6723e-05
11:96820557 T C 1.134324 1.0264e-05
11:96830751 A G 0.072756 -5.6917e-06
11:96833343 C A 0.065467 2.0445e-05
11:96840021 A G 0.384653 -1.5874e-05
11:96841814 C T 0.690518 6.9711e-06
11:96846025 A G 0.822791 2.1310e-05
11:96850122 A C 0.204574 -1.0333e-05
11:96850448 T C 0.118222 1.1292e-05
11:96851531 G A 0.622487 -1.0059e-05
11:96853098 C T 0.708370 -5.1662e-06
11:96855913 T C 0.042994 2.9722e-07
11:96856120 T C 0.064036 9.0113e-06
11:96860873 A G 0.113234 2.1132e-05
11:96861744 C A 0.043725 -4.9994e-06
11:96867381 A G 0.246239 -1.6007e-05
11:96877756 A C 0.841208 2.5972e-05
11:96886272 A G 0.101509 4.6826e-05
11:96886584 G A 0.132882 -2.4554e-05
11:96888916 A G 0.059232 2.6208e-06
11:96889882 T C 0.516219 1.6747e-05
11:96903594 T C 1.226551 -2.7635e-05
11:96909503 A G 0.390507 -2.5821e-07
11:96922959 A G 1.107026 -7.2536e-06
11:96945153 T G 0.155872 1.1155e-05
11:96949504 G T 0.060286 -2.1256e-05
11:96954326 A G 0.042930 5.4956e-06
11:96959525 A G 0.063940 2.1398e-05
11:96959863 T C 0.324561 -9.0596e-06
11:96961034 T C 0.524875 -2.0194e-05
11:96962052 G A 0.041709 1.8230e-06
11:96974708 A G 0.049994 -5.5407e-06
11:96989046 G T 0.137669 -3.2343e-07
11:96993288 C G 0.184981 -5.2345e-06
11:96997167 C T 1.472521 -3.1121e-05
11:96997932 T C 0.436411 -2.7532e-06
11:97007012 A G 0.087318 3.5222e-05
11:97016150 A G 1.189326 -4.5788e-05
11:97016249 G C 0.241724 2.6714e-06
11:97018953 A G 0.087712 -3.1437e-05
11:97029329 G A 0.028572 -2.5572e-05
11:97029941 G A 0.048444 4.1796e-06
11:97034979 G A 0.052150 1.3200e-07
11:97037705 A G 0.276929 1.1507e-05
11:97040910 C A 0.583093 4.6003e-05
11:97045753 G A 0.450113 -3.2361e-05
11:97046022 G T 1.116784 7.1020e-06
11:97048667 G A 0.089691 3.3138e-06
11:97048713 T A 0.035392 -9.1340e-06
11:97049542 A G 0.046731 3.6527e-06
11:97051784 T C 1.228624 -3.2414e-05
11:97051837 C G 0.372933 -1.3839e-07
11:97051938 G A 0.220111 -5.0176e-05
11:97052967 T C 0.241119 -7.9068e-06
11:97056488 C G 0.064678 -1.9306e-05
11:97056607 G A 0.108859 -1.7786e-06
11:97062583 G A 0.106510 -3.9177e-06
11:97071896 A G 0.309251 -1.3785e-06
11:97076037 A G 0.086430 1.1144e-05
11:97078375 C T 0.064872 -1.4326e-05
11:97078926 G T 1.523182 -2.6527e-05
11:97080660 A G 1.082473 -3.5380e-06
11:97089719 C T 0.077077 4.6344e-06
11:97090578 C T 0.029160 -6.5783e-06
11:97094787 C T 0.125630 2.9996e-05
11:97098438 G A 0.194432 4.0309e-05
11:97104242 C T 0.423094 8.4656e-06
11:97105176 T C 0.102311 -1.9451e-05
11:97111552 C T 1.311567 1.7631e-06
11:97118772 A G 0.043032 2.4619e-06
11:97124903 C T 1.241619 -1.8930e-06
11:97127250 G A 0.144778 1.1969e-06
11:97127732 C T 0.471232 1.8004e-05
11:97139409 C A 0.337572 -2.3763e-06
11:97140778 T G 0.336803 1.2845e-06
11:97144699 C T 0.102069 6.5942e-07
11:97146363 G A 0.368616 2.3238e-06
11:97161196 C T 0.101675 -6.9247e-06
11:97163370 C T 0.049165 1.8152e-06
11:97166386 G T 0.141949 -5.2257e-06
11:97176319 C T 0.994703 -7.1598e-06
11:97178846 A G 1.478906 3.3760e-05
11:97189426 G A 1.849014 -1.7732e-05
11:97189428 C T 0.124491 2.2273e-05
11:97199047 G A 0.047570 4.1529e-06
11:97206754 G A 0.033570 -3.0839e-05
11:97208161 G T 0.192593 1.3802e-06
11:97209178 A G 0.232490 -4.0254e-05
11:97228511 G T 0.069023 -1.4807e-05
11:97229399 T C 1.701377 8.9378e-06
11:97230719 C T 0.115608 -5.3020e-07
11:97241635 T G 0.176811 -1.5177e-06
11:97250661 A G 0.036745 -9.1249e-07
11:97251858 A G 0.039414 -5.4510e-07
11:97257121 T C 1.537199 2.2168e-05
11:97268928 C T 0.046265 -2.0520e-05
11:97278473 T C 0.203418 -1.9705e-05
11:97280822 G A 0.027420 1.2565e-07
11:97293942 T C 0.339819 -2.7766e-06
11:97295904 C A 1.312053 -5.3745e-06
11:97296758 C G 0.061867 -1.6280e-05
11:97305601 T G 0.375606 1.3037e-05
11:97314496 G A 0.239229 -1.2515e-05
11:97328659 A G 0.897791 1.2992e-05
11:97331693 T C 0.045394 -1.6681e-05
11:97334768 C T 0.048906 5.0422e-06
11:97338617 A G 0.107438 -2.5481e-05
11:97359166 G A 0.086158 6.1151e-05
11:97361576 C T 0.097663 -7.8317e-06
11:97373747 C T 0.098071 -9.2542e-06
11:97380590 T C 0.108774 -3.4621e-06
11:97386309 A C 0.245148 3.9433e-06
11:97386853 C T 0.831342 3.1198e-06
11:97391681 A G 0.165599 -1.7327e-05
11:97415633 C T 0.140827 -2.7859e-06
11:97416872 A G 0.104303 -5.4239e-06
11:97417862 A G 0.389834 3.7454e-07
11:97419744 G A 0.284749 4.1129e-06
11:97420790 C T 0.334583 7.0496e-06
11:97424468 C T 0.121469 8.2241e-06
11:97426280 A G 0.057277 -3.2193e-05
11:97427121 T G 0.086233 9.6373e-06
11:97429553 C T 0.125185 -2.2972e-05
11:97432949 C T 0.072188 2.3924e-05
11:97455989 G A 0.307181 1.6587e-05
11:97467082 A G 0.141011 -1.0659e-05
11:97471169 T C 0.103348 5.2902e-05
11:97474892 A C 0.651848 1.9573e-05
11:97478662 C A 0.055628 1.8464e-05
11:97479738 T C 0.035280 1.3912e-05
11:97494307 A G 0.584266 1.3588e-05
11:97500252 T C 0.066089 -3.8242e-06
11:97502573 T C 1.248670 9.3810e-06
11:97527902 T C 0.029473 -2.9935e-05
11:97539324 A G 0.241034 8.7891e-06
11:97541779 G T 0.027032 1.6357e-05
11:97543450 G C 0.053289 -2.6728e-05
11:97555047 G C 0.058021 -1.3510e-05
11:97563890 A C 1.777390 7.3366e-06
11:97567567 A G 0.073946 1.6604e-05
11:97570766 T C 0.062968 -6.8744e-06
11:97571562 C G 0.110661 -1.4853e-05
11:97574984 G A 0.089218 1.8392e-06
11:97593917 A C 0.090503 2.2708e-06
11:97596871 T C 0.029922 5.2823e-06
11:97600831 A G 0.093876 -2.8639e-05
11:97607425 C T 0.575644 1.0733e-05
11:97615389 C T 0.735810 -1.8733e-05
11:97621222 C T 0.036840 1.1851e-06
11:97624373 A G 0.181367 3.7814e-05
11:97639659 A G 0.036470 2.9504e-06
11:97643768 C T 0.021092 4.1954e-06
11:97646309 G A 1.735677 1.4937e-05
11:97649107 A G 0.226683 2.5340e-06
11:97650416 C T 1.391350 1.1521e-05
11:97666971 A G 0.200386 1.3342e-05
11:97675255 G A 0.501175 2.2439e-05
11:97682564 G A 1.304393 1.7004e-06
11:97684338 T C 0.024516 4.1094e-06
11:97692568 T C 0.054744 -1.0820e-05
11:97699134 A G 0.054384 -2.6293e-06
11:97707676 T C 0.419922 4.5506e-05
11:97710434 C T 1.621029 2.1964e-06
11:97712190 A G 0.097208 -3.5158e-06
11:97732094 G A 0.725441 4.0569e-06
11:97732359 A G 0.056097 -2.0817e-05
11:97732688 T G 0.030136 7.7773e-07
11:97740285 A G 0.023452 2.7465e-06
11:97747329 C T 0.030915 2.7315e-06
11:97749725 C T 0.042552 -1.3975e-05
11:97753246 T C 0.038258 2.2539e-05
11:97756814 C G 0.076778 -2.0915e-05
11:97758629 C T 0.604764 6.3110e-06
11:97763229 G A 0.228883 -1.5886e-05
11:97765243 A G 1.058304 1.6183e-06
11:97770182 G A 0.034790 1.1698e-05
11:97774585 T C 0.056073 5.2653e-06
11:97775867 G A 0.052922 7.7906e-06
11:97799649 G A 0.055638 7.8835e-06
11:97803171 G A 0.577711 -1.1840e-05
11:97804083 C A 0.612985 2.3128e-07
11:97808477 A G 0.045279 -6.3641e-06
11:97811142 C T 0.035637 9.1531e-06
11:97823419 A G 0.127017 -2.3750e-05
11:97833177 A G 1.568518 -2.2718e-05
11:97840899 C T 0.035586 4.1581e-06
11:97844162 C T 0.189856 -1.8039e-05
11:97844609 C T 1.576110 -2.3474e-05
11:97850078 C T 1.526279 -1.9310e-05
11:97853024 G A 0.024428 -3.6748e-06
11:97855527 T G 0.348472 -3.3590e-06
11:97858056 G A 1.682674 -6.1450e-06
11:97858422 T C 0.304842 7.5884e-06
11:97867665 C T 1.727712 -2.3804e-06
11:97872275 T C 0.080936 -1.4247e-06
11:97891826 T C 0.168373 5.0888e-06
11:97892947 A C 0.096558 2.1584e-05
11:97894513 C T 0.039112 5.8803e-06
11:97895120 G A 0.268457 1.3353e-05
11:97900871 A G 0.145111 1.7004e-05
11:97901008 A C 0.280870 4.8102e-06
11:97914841 T C 0.238511 1.8080e-05
11:97916243 T C 0.027311 1.6622e-05
11:97918528 T C 0.074303 1.8475e-05
11:97919231 C T 0.078801 -1.0883e-06
11:97923710 C A 0.098877 7.7904e-07
11:97939925 G A 1.397881 1.7676e-05
11:97944715 A G 0.052405 -2.3337e-05
11:97947533 A G 0.083534 -5.3843e-06
11:97957369 C T 1.902106 -9.0589e-06
11:97987244 C T 1.736708 -2.3914e-05
11:97999058 T C 0.237617 -6.3788e-07
11:98002149 T G 0.124699 -6.7715e-07
11:98009459 T G 0.369653 -1.3626e-05
11:98011522 A G 0.056434 1.3124e-05
11:98012774 T C 0.026148 6.2833e-06
11:98016655 C A 0.609309 -3.7573e-06
11:98027692 C T 0.191947 -1.5254e-06
11:98029215 A G 0.041318 8.7920e-06
11:98055010 G C 0.107292 -1.4506e-05
11:98068961 T C 0.728092 5.7759e-06
11:98076120 A G 0.026583 1.1875e-05
11:98081600 A G 0.826799 1.0346e-05
11:98088443 G A 0.934122 3.5583e-07
11:98093858 C A 1.585150 -9.9987e-06
11:98105184 T G 0.107071 -1.5632e-05
11:98117848 C T 0.022949 1.9358e-05
11:98127022 A G 0.411538 -1.2407e-05
11:98127870 T C 0.051997 6.9709e-07
11:98133655 A G 0.046363 6.3795e-06
11:98137245 T C 0.706266 -6.4285e-06
11:98140562 A C 0.776693 -1.4723e-06
11:98144179 C G 0.602802 5.0505e-07
11:98150554 A G 1.588288 -1.7499e-05
11:98153986 T C 0.096286 -4.3769e-06
11:98158246 C T 0.055934 -6.1419e-06
11:98159370 T C 0.053710 -2.7379e-05
11:98162569 C T 1.465273 -6.3082e-06
11:98167645 C T 0.049131 -8.3124e-06
11:98168238 T C 0.112830 4.2394e-06
11:98169925 T G 0.027743 6.0232e-06
11:98176280 T C 1.056315 -2.0688e-06
11:98185930 T G 0.144115 -8.5596e-06
11:98191131 T C 0.118239 -5.4291e-06
11:98191553 C T 0.036181 1.6039e-06
11:98194013 C T 1.424923 7.0468e-06
11:98201674 G A 1.427691 4.7476e-07
11:98211918 T C 0.043477 8.0134e-06
11:98219120 C A 0.145693 -6.4349e-06
11:98220317 C T 0.105038 -2.0549e-05
11:98231914 C T 0.069394 -2.4689e-06
11:98234914 T G 0.254422 3.7799e-06
11:98239793 G A 0.042695 -5.8228e-07
11:98241597 C T 0.022279 7.9849e-07
11:98249114 T C 0.212261 2.8840e-06
11:98249713 T G 1.835326 -9.0682e-06
11:98250856 A C 0.107247 -1.6356e-05
11:98251901 G A 0.384489 -9.4381e-06
11:98252042 C T 0.060680 1.1161e-05
11:98252408 A G 0.122972 -3.7242e-06
11:98259720 G A 0.045466 -1.7049e-05
11:98261371 G T 1.192542 -1.4221e-05
11:98263013 G A 0.039557 -7.6301e-06
11:98270518 G A 0.054091 1.6127e-06
11:98280615 G A 1.324108 -2.8623e-05
11:98292823 A G 0.028174 2.3587e-06
11:98293028 G A 0.050368 -1.2899e-05
11:98309735 T C 0.101240 3.1314e-05
11:98323984 T G 0.045626 -2.7424e-05
11:98325913 A G 0.119334 -2.6216e-07
11:98329388 A G 0.030714 1.4528e-05
11:98330928 C T 0.536237 -3.5044e-05
11:98331721 C T 0.688865 2.0590e-05
11:98334347 A G 0.360619 1.6093e-06
11:98334902 T C 0.160098 1.6048e-05
11:98336686 A G 0.309894 6.3057e-06
11:98345840 T C 0.045248 1.0982e-05
11:98346106 G A 1.052670 -1.1360e-05
11:98349688 T C 0.025125 3.9851e-06
11:98355461 G A 0.238192 2.3924e-06
11:98370896 A G 1.470355 2.3964e-05
11:98372758 G A 0.221536 9.6543e-06
11:98392610 G A 0.433127 2.8445e-05
11:98400328 G A 0.028191 -5.2166e-06
11:98406723 A G 0.044272 -1.2348e-05
11:98424151 G C 0.020698 2.0918e-06
11:98427125 T C 1.014266 6.3668e-06
11:98430324 T C 0.202922 1.8265e-05
11:98431542 C T 0.947718 1.1783e-05
11:98432725 G A 0.025995 3.4201e-07
11:98433554 G A 0.903414 -5.5586e-06
11:98437376 A G 0.023710 -3.2416e-05
11:98438848 T C 0.210350 1.2572e-05
11:98439169 T C 1.525385 -1.6106e-05
11:98441451 C A 0.169794 -7.3101e-06
11:98445605 C T 1.736327 -9.2462e-06
11:98466268 C T 0.741250 -1.3797e-05
11:98476840 T C 0.049556 2.5768e-05
11:98497216 G T 0.032757 -1.4093e-05
11:98501563 G A 0.532341 3.7039e-06
11:98509312 G T 0.259440 3.4320e-06
11:98512325 C A 0.021919 -8.2503e-06
11:98525608 T C 0.233065 -9.8346e-06
11:98532658 T G 0.102865 3.6432e-05
11:98538205 A G 0.081351 -1.7443e-05
11:98553686 A C 0.199097 -5.9063e-06
11:98562067 T G 0.318553 -1.2550e-05
11:98562311 C T 0.046272 -3.1569e-06
11:98562565 A G 1.450470 1.0155e-05
11:98568836 C T 0.070499 -8.9742e-06
11:98574836 G A 0.027613 -5.2203e-06
11:98591379 T C 0.264822 -3.4435e-05
11:98591841 T C 0.020776 1.8128e-06
11:98596316 G A 0.102712 -1.1602e-05
11:98606369 G T 0.046945 -3.8500e-06
11:98607374 G T 0.067711 7.8383e-06
11:98612578 C A 1.067796 2.4805e-05
11:98612735 T C 0.185882 7.9486e-06
11:98613428 T C 0.172500 -5.9848e-06
11:98617481 A G 0.300055 -2.0238e-05
11:98641737 A G 0.043246 1.6262e-05
11:98642149 G C 0.225303 2.8546e-06
11:98646668 C T 0.031418 4.3204e-06
11:98647283 T C 0.100067 5.1162e-06
11:98652637 G A 0.268515 -1.3241e-05
11:98659488 G A 1.953688 1.3627e-06
11:98660386 C T 0.287078 1.0416e-05
11:98684279 C T 0.041440 -2.0828e-05
11:98693123 T C 0.033849 -5.4225e-06
11:98693192 T C 0.172742 1.2255e-05
11:98693523 C T 1.971751 3.3220e-06
11:98697213 G A 0.797027 -1.6246e-05
11:98704692 G A 0.652868 -1.4899e-05
11:98705232 G C 0.542336 -1.6074e-05
11:98705554 C T 0.070322 -5.4208e-06
11:98705652 T G 0.160441 9.3679e-06
11:98705689 A C 0.111786 3.1364e-05
11:98705763 C T 0.669748 6.6862e-06
11:98707310 A G 0.096943 -8.4490e-06
11:98709241 G A 0.656451 -2.2458e-05
11:98709798 C T 0.378818 1.4002e-05
11:98715072 G A 1.855127 -3.3161e-05
11:98715302 T C 0.044109 5.6281e-07
11:98721707 T G 1.892066 -3.7439e-05
11:98723216 G A 0.079794 -5.1003e-06
11:98724893 G A 0.097548 7.7710e-06
11:98732644 A G 1.812476 -2.3405e-05
11:98737733 A G 0.175852 -4.5126e-06
11:98738371 G A 0.115128 3.3804e-05
11:98739623 G A 0.155219 -6.4434e-07
11:98740929 T C 0.100900 -7.3061e-06
11:98741154 G A 0.728358 -1.5700e-05
11:98751895 C A 0.052354 -8.2226e-06
11:98758724 C T 0.465446 -1.5008e-05
11:98763094 C T 0.116407 7.6731e-07
11:98774134 A G 0.563833 1.0352e-05
11:98781216 G A 0.083231 -1.9970e-05
11:98795536 A G 1.839423 -6.4323e-05
11:98799341 C T 0.056893 -1.6018e-05
11:98807358 A G 1.172497 -6.5923e-06
11:98813293 A G 0.103579 1.1098e-05
11:98816710 G T 0.409940 -2.1931e-05
11:98818755 G A 0.301588 -7.1735e-06
11:98822608 G A 0.032448 -1.3138e-05
11:98823599 G A 0.169889 2.2167e-05
11:98831017 C T 0.700880 1.1047e-05
11:98850985 C A 1.123281 -1.2449e-05
11:98851293 T G 0.036307 -2.4932e-07
11:98866078 A G 1.790714 -3.6726e-05
11:98879110 A G 0.091761 1.7266e-05
11:98881402 C T 0.050124 1.2254e-05
11:98883141 C T 0.708713 6.3963e-06
11:98885233 T C 0.568831 7.5827e-06
11:98885956 G T 0.023564 6.2752e-06
11:98886623 C T 0.047693 -5.0010e-06
11:98890724 A G 1.468890 3.5127e-06
11:98894022 A G 0.323741 -9.4058e-06
11:98897224 T C 0.416900 -8.9999e-06
11:98897790 A C 0.322609 3.3768e-05
11:98898299 T C 0.026784 -3.7658e-07
11:98907567 T C 0.027165 7.6043e-06
11:98911604 G A 0.173622 2.2912e-05
11:98918028 C T 1.955037 4.3730e-07
11:98919031 C A 0.023904 -2.8347e-07
11:98929859 G A 0.033488 -9.6294e-06
11:98932132 C T 0.984888 -1.0217e-05
11:98935021 C T 0.625958 -6.1165e-06
11:98950413 A G 0.128275 -2.5368e-05
11:98951814 A C 0.094233 -1.5424e-05
11:98954136 T C 0.028504 -3.2949e-06
11:98955094 A G 0.044932 8.2157e-06
11:98955361 C T 0.088637 -1.1722e-05
11:98961805 T G 0.178650 -1.5052e-06
11:98974360 T C 0.037119 3.2909e-06
11:98981254 T G 0.913957 2.9006e-05
11:98987273 G A 1.849585 6.3954e-06
11:98991226 T C 0.249414 -1.2898e-06
11:98995320 G A 0.037429 1.2842e-06
11:98996775 G A 0.121873 3.4198e-05
11:98998784 T C 0.214695 -4.9025e-05
11:99001400 G T 1.763230 2.0748e-05
11:99009174 C T 0.114635 2.0971e-06
11:99016506 C T 0.232004 -1.3775e-05
11:99024877 A C 0.040692 1.6876e-05
11:99025195 T C 0.329450 -8.4942e-06
11:99032527 C T 1.752003 2.3306e-05
11:99041145 G A 0.456324 2.5111e-05
11:99041444 C A 0.266638 -1.1232e-05
11:99045134 T G 0.322528 -9.4722e-06
11:99046779 C T 0.060547 5.3159e-06
11:99047499 C T 0.198485 7.0574e-06
11:99054269 A G 0.183801 -5.4461e-06
11:99069209 T G 0.174873 -1.9159e-07
11:99089385 G A 0.083347 5.4281e-06
11:99090824 T C 0.159853 1.0854e-05
11:99090925 C T 1.379468 1.0764e-05
11:99093678 T C 1.846121 2.1343e-05
11:99104375 A G 0.358188 2.3437e-05
11:99128241 T C 0.050844 -6.1425e-07
11:99132621 A C 0.170423 6.6835e-06
11:99140818 T C 0.644800 1.0323e-05
11:99153569 A G 0.086536 -2.8231e-05
11:99156169 T C 0.037830 -1.4522e-06
11:99165666 T C 0.139712 -1.0798e-05
11:99174727 C A 0.060887 -9.5530e-06
11:99183675 C T 0.028440 1.4139e-05
11:99184898 A G 0.196863 6.5590e-06
11:99187029 A G 0.021334 -9.2937e-06
11:99188380 C A 0.057569 6.6295e-06
11:99196196 G A 0.033376 -4.2263e-06
11:99212541 G C 1.882257 -3.2230e-06
11:99223836 T C 0.022367 8.1075e-06
11:99225044 C A 0.082136 5.9879e-06
11:99225228 G T 0.065742 -4.7802e-06
11:99229528 G A 0.085890 -5.0731e-05
11:99236202 A G 0.072705 3.8062e-05
11:99236857 G A 0.302418 -1.7597e-05
11:99237704 T C 0.065137 -2.0501e-06
11:99252963 G T 0.071661 2.5395e-05
11:99253105 T C 0.088426 4.4922e-06
11:99256500 A G 0.652633 -8.8157e-06
11:99258486 C T 0.492576 1.1316e-05
11:99258875 A G 0.072933 2.7871e-06
11:99264902 G A 0.329035 -1.0529e-05
11:99275361 C A 1.280268 1.8616e-06
11:99275986 G A 0.278048 7.5734e-06
11:99282519 C A 0.034780 -2.8089e-06
11:99283126 G A 0.042838 1.3598e-05
11:99286608 G A 0.389684 -9.6681e-06
11:99290080 C T 0.066201 6.1210e-06
11:99290084 G A 0.067663 -3.6547e-06
11:99300703 A C 0.042403 -1.4858e-06
11:99308083 G A 0.033124 -5.5598e-06
11:99309670 T C 0.029174 -2.5272e-07
11:99311210 T C 0.436221 -5.8274e-06
11:99314276 A C 0.111742 7.6835e-06
11:99317953 G A 1.095844 -2.3940e-05
11:99329776 G T 0.448539 1.3081e-05
11:99331783 G A 0.052231 -1.4234e-05
11:99351731 C G 0.351324 -1.1463e-05
11:99364026 G A 0.520798 1.4379e-05
11:99367849 G A 0.344504 -8.1527e-06
11:99373539 C T 0.039237 -2.3805e-05
11:99373989 A G 0.115240 7.8561e-06
11:99387885 A G 0.658172 -4.0983e-06
11:99389038 C T 0.065970 4.2849e-07
11:99389926 G T 0.035304 3.2457e-06
11:99393395 G C 0.114584 -2.3088e-06
11:99401280 C T 0.623806 -3.0719e-06
11:99402289 T C 0.037201 3.4079e-06
11:99415815 A G 0.156239 6.4899e-06
11:99429796 A G 0.680046 2.2032e-05
11:99432625 C T 1.097782 -1.7870e-05
11:99433148 A G 0.036983 7.8013e-07
11:99433306 G A 0.124573 2.3279e-05
11:99434384 T C 0.024771 -1.5567e-05
11:99466754 T C 0.053180 -1.5346e-05
11:99483670 G A 0.415550 1.4399e-05
11:99483802 C T 0.533191 -5.3917e-05
11:99488155 A C 0.103273 9.5382e-06
11:99493173 G C 0.181952 -4.0738e-06
11:99495036 T G 0.937338 -1.4072e-05
11:99495352 G T 0.373991 -4.1377e-05
11:99495442 G A 0.130397 -1.2794e-06
11:99499834 A G 1.361847 -6.9940e-06
11:99512311 T C 1.358521 -2.9410e-06
11:99513020 G T 0.057913 1.3862e-06
11:99523253 T C 0.081545 9.0285e-06
11:99541777 T C 0.107370 -6.9772e-06
11:99549251 C T 0.039625 -1.6565e-05
11:99551504 G A 0.107798 2.4141e-05
11:99562791 C A 0.027165 -2.0498e-05
11:99563179 A G 0.030898 -1.2377e-05
11:99565867 A G 0.124818 1.5897e-05
11:99570591 G A 1.772008 2.0001e-05
11:99570994 G A 0.482370 8.4344e-06
11:99577624 A G 0.748814 -1.6440e-05
11:99580057 C A 0.169073 8.6455e-06
11:99581226 C T 0.267280 1.4573e-05
11:99585736 A G 0.539538 1.0042e-05
11:99588697 A G 0.202266 -6.6534e-06
11:99593788 T G 1.101447 -8.8308e-06
11:99594227 G A 0.052412 -2.4556e-05
11:99603704 T C 0.138502 -1.2203e-05
11:99605365 G A 0.116118 -5.2132e-06
11:99609563 C G 0.040132 -2.1538e-05
11:99609923 G T 0.395338 5.6095e-06
11:99610911 G T 0.043926 -8.1100e-06
11:99614320 T C 0.069115 -1.7406e-05
11:99614398 C T 0.051980 -2.3492e-05
11:99615747 C T 0.689314 -1.1627e-05
11:99616017 C A 0.193977 -5.5803e-05
11:99616336 C A 1.093111 -7.2899e-05
11:99623114 G C 0.354601 -3.7208e-05
11:99623662 G A 0.296655 -2.7722e-05
11:99636183 G A 0.883162 -1.3103e-05
11:99637206 G C 0.186786 -3.1968e-05
11:99637775 G A 0.165112 2.1767e-05
11:99644668 G A 0.105354 3.0076e-06
11:99660312 G A 0.038880 -2.1174e-05
11:99666292 G A 0.674698 4.1934e-05
11:99667182 A G 0.185450 -1.9852e-05
11:99682530 G T 0.698568 -4.3227e-06
11:99686234 A G 0.076907 -1.8869e-05
11:99686299 C G 0.035372 -2.7225e-06
11:99691491 A G 0.119959 -1.2601e-05
11:99692423 A G 0.106816 -9.2527e-07
11:99696766 A G 0.104776 9.1523e-06
11:99704419 T C 0.144475 4.1138e-06
11:99704490 C T 0.355778 -2.3372e-05
11:99727423 C G 0.087443 -1.3443e-05
11:99728597 G A 0.080868 -1.6209e-05
11:99747429 C T 0.360633 6.9606e-06
11:99750400 C A 0.147712 -2.2892e-05
11:99751258 A G 0.082510 1.7838e-05
11:99753565 T C 0.079423 -2.9242e-05
11:99756150 T C 0.022401 -9.8065e-06
11:99771980 C T 0.045643 -1.9739e-05
11:99778206 G A 0.460659 -1.7176e-05
11:99784381 T G 0.210041 7.2086e-06
11:99791995 C T 0.163385 2.5964e-06
11:99792198 G A 0.802936 3.1689e-05
11:99800538 A C 1.805493 1.7100e-05
11:99801380 A G 0.522927 -1.5516e-06
11:99812222 C A 0.056617 -1.6993e-05
11:99818861 A G 0.150065 -2.8694e-05
11:99819048 T C 0.036174 1.3408e-05
11:99820348 C T 0.107482 3.9598e-05
11:99823663 G T 1.679244 3.6544e-05
11:99824120 A G 0.257135 1.1645e-05
11:99827000 G A 0.496612 -1.9217e-05
11:99839963 T C 0.056767 -4.7951e-06
11:99845216 A G 0.083812 9.2977e-06
11:99849604 C T 0.164545 1.9046e-05
11:99852155 C T 0.557646 -7.9432e-07
11:99854486 G A 0.138995 1.6601e-05
11:99867191 G A 0.042069 -2.1587e-05
11:99880282 G A 0.049695 -8.0574e-06
11:99880352 C T 0.692598 4.9040e-05
11:99880730 T G 1.021116 -5.8958e-05
11:99881170 A G 0.037942 2.9632e-06
11:99883904 G A 0.204139 -1.2898e-05
11:99888129 G A 0.026672 -1.2036e-05
11:99893086 A G 0.026961 -1.2370e-05
11:99896692 A G 0.151452 -2.2740e-06
11:99897374 A G 0.156341 2.1169e-05
11:99904539 A G 0.068670 -1.7961e-05
11:99904574 A G 0.252648 -1.8928e-06
11:99925865 G A 0.030493 -1.6563e-05
11:99929338 A C 0.370955 -2.1678e-06
11:99929694 T C 0.023272 -8.6626e-06
11:99931240 G T 1.441283 -1.5013e-05
11:99932428 C A 0.302241 -1.0635e-05
11:99937160 G A 0.152978 -1.3976e-05
11:99939733 G A 0.742358 -2.9877e-06
11:99941283 T C 0.070733 -2.1228e-05
11:99942095 G T 0.164602 2.9412e-05
11:99948108 A G 0.022782 1.3138e-05
11:99955299 T C 0.087641 7.9471e-06
11:99956024 A G 0.320093 -3.5888e-05
11:99963834 A C 1.366076 -1.5823e-05
11:99966541 G A 0.153665 -7.9803e-06
11:99975293 G T 0.537016 -1.2138e-06
11:99979223 C T 0.293993 -1.5985e-06
11:99981852 A G 0.056515 -6.7610e-06
11:99991189 C G 0.089531 7.5089e-06
11:99993080 A G 0.046221 -9.4753e-07
11:100001104 T C 0.023415 -1.8212e-06
11:100005488 T C 0.047210 -2.1538e-05
11:100006550 T C 0.076523 9.5948e-06
11:100006861 T C 0.070574 1.5218e-05
11:100018985 C T 0.159492 6.3102e-06
11:100032351 C T 0.042906 -3.1466e-05
11:100043419 T C 0.247986 -1.8450e-05
11:100043420 G A 0.312348 -2.8899e-05
11:100054602 A G 0.196408 8.3355e-06
11:100057448 A C 0.152169 -1.2044e-05
11:100066455 T C 0.055172 -2.0347e-05
11:100066726 T C 1.461771 -1.3761e-05
11:100080396 C T 0.347489 6.2727e-06
11:100081880 T C 0.091081 2.9474e-05
11:100085176 T C 0.074245 -3.5673e-05
11:100095847 A G 0.147005 1.5878e-05
11:100096658 A G 0.062397 8.8025e-06
11:100102098 T C 1.516423 -1.3362e-05
11:100118024 C T 0.401869 1.6963e-05
11:100119503 C T 0.111973 -5.6913e-06
11:100123612 T C 0.464807 -2.1003e-05
11:100134057 G A 0.409543 9.5790e-06
11:100134297 T C 0.483645 -7.3666e-06
11:100138833 C T 1.705837 4.9141e-06
11:100139131 A G 0.360204 7.5559e-06
11:100142344 T C 0.097109 8.7985e-06
11:100142772 T G 1.040390 -6.4630e-06
11:100143297 T C 0.082687 7.8909e-06
11:100155647 G A 1.808689 9.0515e-07
11:100165331 A G 1.069339 9.3964e-06
11:100166994 G C 0.095460 1.5166e-05
11:100169631 G T 0.114591 -6.9404e-06
11:100173537 G A 0.074252 -1.9603e-06
11:100179226 A G 0.087015 -1.4208e-05
11:100184018 C T 0.086743 1.7182e-05
11:100186880 C A 0.635882 -2.0251e-05
11:100187782 G T 0.304780 -3.2066e-05
11:100189682 G A 0.145523 -3.7280e-05
11:100189749 T C 0.040002 1.2504e-05
11:100192261 G T 0.076819 -7.2086e-06
11:100203520 A G 0.036650 -8.0768e-06
11:100207731 C A 1.199179 -5.8978e-05
11:100212270 G T 0.616500 -3.2756e-05
11:100217374 G C 0.134704 7.5971e-06
11:100219773 T C 0.069319 3.3634e-05
11:100226883 A T 0.204622 -2.8457e-05
11:100226962 T C 0.200365 -3.6523e-05
11:100232629 T C 0.911448 -2.3853e-05
11:100233821 T C 0.526711 -3.3593e-05
11:100248880 T G 0.078811 1.4110e-05
11:100262876 A G 0.063832 9.9795e-07
11:100271038 A C 0.890577 -2.1340e-05
11:100290905 T C 0.023574 9.3552e-06
11:100299912 A G 0.925336 -1.4157e-05
11:100306683 T C 0.223634 -2.4812e-05
11:100310088 A G 0.314912 2.7018e-07
11:100311640 C T 0.028225 3.2391e-07
11:100329686 C A 0.294720 8.9677e-06
11:100334883 G A 0.562647 -1.0026e-05
11:100341947 T C 0.065722 -9.1964e-06
11:100342929 T A 0.037558 -2.1487e-05
11:100353796 T C 1.959447 -1.4196e-05
11:100356126 C A 0.055281 3.8956e-06
11:100365980 G A 0.756610 -6.0782e-06
11:100367229 T C 0.027209 -3.6527e-06
11:100371319 T C 0.123665 -3.7383e-05
11:100375488 T G 0.033801 6.8534e-06
11:100386370 A G 0.024594 1.6718e-05
11:100386689 T C 0.495069 -1.0406e-05
11:100388584 A G 0.761842 -8.9884e-07
11:100390459 C T 0.037157 -1.7379e-05
11:100391102 A C 0.236087 1.4994e-05
11:100399801 G C 0.094393 2.3000e-05
11:100405406 C T 0.195313 -1.4844e-05
11:100406478 A G 0.306654 4.8985e-05
11:100414053 C A 0.070162 8.4935e-06
11:100416062 T C 0.089028 3.1500e-05
11:100417066 A G 0.049753 -1.7614e-06
11:100421331 T C 1.198298 -2.6969e-05
11:100423278 A G 0.791577 -2.3410e-05
11:100425012 A C 0.172918 -2.0074e-06
11:100427659 C T 0.136523 3.5576e-06
11:100430486 G C 0.050572 2.5734e-06
11:100431065 T C 0.030173 1.3854e-05
11:100434310 G C 1.142215 1.2188e-05
11:100441962 T C 0.083418 -3.3578e-06
11:100443779 A G 0.032451 -2.7652e-05
11:100449303 A G 0.186218 1.4937e-05
11:100451160 C A 0.462988 -7.1456e-06
11:100454255 C T 0.127480 4.4354e-05
11:100463198 A G 0.124498 8.5182e-06
11:100471466 C A 0.194844 -3.5711e-06
11:100486469 G A 0.084475 -8.8581e-07
11:100486632 C T 1.079236 -2.9852e-05
11:100493061 C T 0.031986 -1.0332e-05
11:100497485 C A 0.173381 1.3223e-05
11:100499866 A G 0.916259 1.9209e-05
11:100501823 G A 0.051789 3.9099e-06
11:100506992 A C 0.081705 1.9141e-05
11:100507404 A G 0.626162 1.6006e-05
11:100510039 T G 1.451864 1.0858e-07
11:100517074 G A 0.030126 -4.6333e-06
11:100522452 G C 1.390687 3.7477e-06
11:100533021 A G 0.558798 -7.6979e-06
11:100533771 A G 0.023520 -4.3692e-06
11:100539712 C T 0.053595 1.3764e-05
11:100548702 G A 0.541745 -3.1868e-07
11:100551153 T C 0.050535 7.1078e-06
11:100551886 T C 0.050287 -9.2723e-06
11:100551900 G A 0.398027 -2.7930e-05
11:100554065 T G 0.126973 -3.5986e-06
11:100555218 G A 0.059160 2.1366e-05
11:100559527 C T 0.071100 3.3687e-06
11:100577256 C G 0.086311 2.7444e-05
11:100584671 T C 0.196897 -1.5604e-06
11:100586567 C T 0.022588 -3.8136e-06
11:100598225 A G 0.065603 8.5403e-06
11:100602449 G A 0.034695 -3.1075e-05
11:100627228 T C 0.028739 -2.5204e-05
11:100632773 G A 0.058256 1.9541e-07
11:100638644 C A 0.614365 2.0797e-05
11:100643107 A G 0.029218 4.0838e-07
11:100645477 C A 0.522876 2.4079e-05
11:100645962 T G 0.569953 1.3959e-05
11:100646048 A G 0.099696 9.6398e-06
11:100653044 T C 0.055183 -4.1341e-06
11:100656700 A G 0.023568 -9.5991e-06
11:100659513 C T 1.141246 -1.1842e-05
11:100670001 T C 0.088480 1.2103e-05
11:100675571 T C 0.187517 -2.1871e-05
11:100683016 T C 0.154321 -2.2554e-05
11:100690230 C A 0.301602 -1.1725e-05
11:100691034 G A 0.057423 -1.4001e-05
11:100692566 G A 0.499944 -4.2942e-05
11:100694437 C A 0.075017 -3.0328e-06
11:100698232 A G 0.056753 1.6346e-05
11:100698649 G A 0.021936 1.3270e-05
11:100700951 A G 0.112133 1.4840e-05
11:100706988 A C 0.027199 -1.5353e-05
11:100720748 G T 0.252314 -9.3025e-06
11:100722754 C T 0.049512 -1.6818e-06
11:100728497 T C 0.060476 -3.1215e-05
11:100732096 G A 0.037265 1.1821e-05
11:100732143 C T 1.913706 -1.9376e-05
11:100732652 T G 1.571483 -1.8156e-05
11:100739145 C T 0.626529 2.5569e-05
11:100739930 G A 0.520023 -4.7922e-05
11:100744253 A G 0.165694 9.9510e-06
11:100755321 A C 0.310203 -9.0460e-06
11:100755508 C G 0.397545 -1.8231e-05
11:100756968 G A 1.103718 2.8783e-05
11:100758745 T C 0.378611 -5.0204e-05
11:100759838 A G 0.049413 -1.4700e-06
11:100760684 T C 0.035525 -1.8275e-05
11:100763186 A G 1.742249 -4.3742e-05
11:100763308 C T 0.821486 -2.9780e-06
11:100783491 A G 0.114720 -1.9272e-05
11:100785415 C T 0.233309 -1.1689e-05
11:100786207 C A 0.590355 3.2334e-06
11:100787096 G A 0.525310 1.2327e-05
11:100793876 C T 0.150221 -5.3156e-06
11:100800796 A G 0.279414 3.6966e-05
11:100803982 T C 0.055142 -6.5167e-06
11:100807050 C T 0.033832 -4.9018e-05
11:100808357 A G 0.056563 -8.2075e-06
11:100808906 C T 0.377394 1.7558e-05
11:100812206 C T 1.725658 -3.8724e-05
11:100814570 G A 0.534469 -5.2695e-05
11:100815256 G A 1.627515 -1.7097e-05
11:100817786 G A 0.072505 2.2283e-05
11:100820663 A G 0.194704 3.1200e-05
11:100830780 G A 1.210993 1.2213e-05
11:100832893 G T 0.052864 1.7668e-05
11:100846571 G A 0.030160 4.9305e-06
11:100855214 G A 0.030772 -4.7475e-06
11:100856018 A G 0.860366 -2.6739e-05
11:100858061 G T 0.145699 -3.1918e-06
11:100863096 G A 0.406955 -3.4449e-05
11:100863319 C A 0.098003 -2.2215e-05
11:100863354 A C 0.397762 -3.4565e-05
11:100868961 T C 1.129081 -2.5642e-04
11:100870407 T G 0.097911 -9.1577e-06
11:100872953 G T 0.734001 9.6493e-06
11:100874448 T C 1.462284 -4.4874e-06
11:100877689 T G 1.469322 -7.8882e-06
11:100883220 G A 0.499699 -1.8523e-06
11:100884263 G A 0.158323 -4.9149e-06
11:100885367 A G 0.029840 -8.3852e-06
11:100887598 A G 1.371733 9.5232e-06
11:100889022 C T 0.028946 2.4211e-05
11:100890581 C T 0.260671 7.8335e-06
11:100906791 G T 0.065902 6.1913e-06
11:100911908 T C 0.143303 -1.9822e-05
11:100918749 C T 0.035481 1.2604e-08
11:100937276 T C 0.046914 -1.5633e-05
11:100960652 A G 0.029701 8.1937e-07
11:100961257 C T 0.083061 3.5219e-05
11:100968120 C A 0.080712 3.7688e-06
11:100974033 A G 1.660433 -2.6665e-05
11:100975186 A C 0.055461 2.8683e-06
11:100975646 C A 0.050239 -2.1391e-05
11:100980012 A G 0.049032 -2.9878e-06
11:100982572 T G 0.271449 -3.7762e-06
11:100994866 C T 1.846773 -2.2792e-05
11:100994882 T C 1.924429 -2.3226e-06
11:100995021 G A 0.688379 -1.1821e-05
11:100996730 A G 0.042743 -2.2652e-06
11:100998771 G C 0.332499 2.7056e-06
11:101001327 G A 0.148038 1.2124e-05
11:101016303 G T 0.045887 -1.9438e-05
11:101039627 A C 0.094447 -1.7106e-05
11:101043252 A G 0.315140 1.6313e-05
11:101056471 T C 0.098217 -1.5367e-05
11:101062886 G A 0.037024 8.4931e-06
11:101064206 T C 0.042093 -2.0200e-05
11:101068467 A G 0.046693 -2.3218e-06
11:101069926 G A 0.538593 1.6580e-05
11:101070693 A G 0.039237 -9.1516e-06
11:101073345 T C 0.584219 -1.8365e-05
11:101080206 A G 0.051895 2.5182e-06
11:101096614 T C 0.320994 1.0684e-06
11:101097124 C T 0.163297 6.6310e-06
11:101115002 C G 0.064593 6.3284e-06
11:101127531 A G 0.231392 -3.9107e-06
11:101128289 T C 1.974913 -3.8446e-06
11:101129605 T G 0.042243 1.6625e-06
11:101142420 T C 0.348030 1.5888e-05
11:101145350 A C 0.675324 -2.0839e-05
11:101145663 A G 0.226836 -1.1092e-05
11:101154205 G A 0.361979 1.4727e-05
11:101154870 G A 0.105068 -2.4527e-05
11:101156501 G C 0.231389 -6.1842e-06
11:101159268 G A 0.143816 -2.1181e-06
11:101159401 T C 0.100523 -1.1956e-05
11:101160282 A G 0.103729 3.4923e-06
11:101160958 G A 0.922892 2.0215e-05
11:101161258 C T 0.034195 4.7867e-06
11:101161624 T C 0.058616 -6.8608e-06
11:101169496 G A 0.027073 2.8880e-06
11:101171676 A C 0.169566 4.3768e-06
11:101172115 G A 0.854277 2.8435e-05
11:101174160 C T 0.035287 -1.5335e-05
11:101178600 C A 0.061945 2.9979e-06
11:101181227 C T 0.191362 -1.1654e-06
11:101190629 A G 1.866360 -1.5898e-05
11:101196316 T C 0.120085 -9.3900e-06
11:101197405 G A 0.753180 1.5847e-05
11:101201645 G A 0.057705 8.2927e-06
11:101204769 G A 0.706082 5.9730e-05
11:101205821 C T 1.937018 -1.2500e-05
11:101206742 G A 0.447219 1.6219e-07
11:101208399 T G 0.069047 4.4816e-05
11:101208730 G A 0.024870 -4.5651e-06
11:101217177 C T 0.403549 -1.4487e-05
11:101219047 G T 0.043412 1.1610e-05
11:101220450 T G 0.036606 -1.1875e-05
11:101223672 G A 0.064114 2.0314e-05
11:101234259 T C 0.377438 -1.5206e-05
11:101241202 G A 0.122965 -4.2254e-06
11:101244383 A G 0.033437 -2.1097e-05
11:101250277 A G 0.029602 -1.3654e-05
11:101257278 T C 1.742535 1.8331e-05
11:101259795 A G 0.125487 1.1551e-05
11:101269864 A G 1.621848 1.7400e-05
11:101270093 G A 0.020549 5.2069e-06
11:101273937 T C 0.056974 -1.2532e-05
11:101277467 A G 0.059300 -6.2432e-06
11:101279086 C A 0.134276 -5.3605e-06
11:101286673 A G 0.053146 -3.7531e-06
11:101308449 C T 0.038262 -5.4045e-06
11:101312991 G A 0.025312 -1.4880e-05
11:101318527 A G 0.039414 -1.4360e-05
11:101319964 T G 0.056563 7.7049e-06
11:101321071 T C 0.450293 -6.0652e-05
11:101321601 C A 0.061663 -2.5017e-05
11:101325788 A G 0.150204 -6.8277e-05
11:101331132 G A 0.078264 1.0362e-05
11:101331626 C T 0.049471 1.4815e-05
11:101338925 A G 0.047458 4.5843e-06
11:101346348 G A 0.045034 5.0568e-06
11:101349838 A C 0.428881 -2.5177e-05
11:101351691 G T 0.084758 2.4410e-05
11:101352191 T C 0.232323 1.6193e-06
11:101353377 T G 0.599759 -1.3027e-05
11:101359750 A G 0.241282 -1.7329e-05
11:101364618 T C 0.079746 9.0048e-06
11:101373093 C T 0.194817 1.9283e-05
11:101374626 A G 0.893657 -2.0082e-05
11:101384121 C A 0.053986 3.1381e-05
11:101384459 C T 0.976062 -1.1171e-05
11:101396395 T C 0.082956 3.9050e-05
11:101399510 C T 1.861107 -1.9266e-05
11:101409431 C A 0.489700 -5.6587e-05
11:101409461 A G 0.042579 -2.3458e-06
11:101415824 C T 0.106397 -2.2469e-06
11:101418615 A C 0.654915 -8.2591e-07
11:101434168 T A 1.849058 9.5143e-06
11:101437288 G T 0.034896 -7.2669e-06
11:101445808 A G 1.106142 -4.7566e-05
11:101446962 A C 0.057488 -1.4275e-05
11:101465370 C T 0.052979 4.6361e-06
11:101466031 T C 0.021133 4.5438e-06
11:101471723 T C 0.030656 -1.3952e-05
11:101483025 T C 0.033563 -5.5714e-06
11:101483052 G A 0.074830 3.3286e-05
11:101483361 C T 0.696736 -3.3917e-06
11:101489236 G A 0.152397 -1.7584e-05
11:101496647 A C 0.217772 -3.9740e-05
11:101497137 T G 0.387427 3.0398e-05
11:101502427 G T 1.489285 -1.6257e-05
11:101503153 C T 0.130631 -1.3778e-05
11:101505984 T C 0.133242 2.6160e-05
11:101520897 G A 1.457344 -1.1407e-05
11:101538365 G C 0.129095 -2.4752e-05
11:101541224 C T 0.188721 -9.5926e-06
11:101547886 C T 0.067310 3.1094e-05
11:101556057 G C 0.089606 -4.8544e-06
11:101557134 G A 0.026804 2.6225e-05
11:101557676 C T 0.819303 9.0260e-06
11:101559718 C T 0.796181 3.5502e-06
11:101561922 A G 0.182686 -6.9662e-06
11:101565602 C T 0.424097 -1.5484e-06
11:101576936 G T 0.196483 6.1846e-06
11:101587142 G A 0.405330 -8.3308e-06
11:101597225 C T 0.254497 1.1896e-05
11:101598780 A C 0.033954 1.4340e-05
11:101600097 C T 0.275865 -1.4220e-05
11:101601836 C T 0.053353 -1.7364e-05
11:101604445 A G 0.393067 -1.2860e-06
11:101619483 A C 0.061758 -6.1901e-06
11:101619953 C A 0.062914 1.5162e-05
11:101625234 C G 0.102430 9.6098e-06
11:101626575 C T 1.169549 -1.4350e-05
11:101628898 A C 0.129254 -3.0864e-06
11:101640293 T C 0.042280 3.9119e-06
11:101658406 T C 0.045449 1.7917e-05
11:101662027 T C 0.059130 2.2236e-05
11:101684739 C T 1.927883 1.4301e-05
11:101688175 T C 0.027144 -6.0283e-06
11:101688347 A G 0.695332 1.0891e-05
11:101695103 T G 0.148113 -3.1453e-06
11:101704029 C T 0.076904 6.3101e-07
11:101710051 G A 0.084404 -3.8054e-05
11:101714411 C T 0.472565 -4.7326e-05
11:101731032 C T 0.048216 8.9288e-06
11:101733286 A C 0.206403 -5.1907e-06
11:101751133 G A 0.022677 -3.6553e-06
11:101756187 G A 0.048869 2.6586e-05
11:101758825 A C 0.043657 -1.1531e-05
11:101761011 G A 0.195772 2.0995e-05
11:101765654 A G 0.066263 -1.7665e-05
11:101771381 A G 1.033492 -2.2060e-05
11:101772548 A G 0.041627 1.0739e-06
11:101779050 G A 0.821982 -6.4744e-05
11:101781703 A T 0.047407 1.0614e-06
11:101790671 C T 1.003311 -4.3477e-05
11:101802227 G A 0.066844 3.7460e-06
11:101811602 T C 0.054455 8.6440e-06
11:101822808 T G 0.046751 -2.6537e-05
11:101823805 T G 0.045507 2.9452e-06
11:101824479 A G 1.043851 -2.3133e-05
11:101829006 A G 0.045575 -1.1803e-05
11:101829156 C T 0.056298 2.9162e-05
11:101832608 C T 0.087845 2.1864e-05
11:101832670 A G 0.086780 2.1853e-05
11:101832689 T A 0.024754 7.3953e-07
11:101851952 G A 0.964465 -4.2503e-05
11:101866216 T C 0.816903 -6.4004e-05
11:101883335 C T 0.043395 -9.3497e-06
11:101886162 A C 0.044123 1.4782e-06
11:101896559 C T 1.314354 1.3537e-06
11:101896887 G A 0.097028 1.3713e-05
11:101908550 G C 0.058395 5.9130e-06
11:101915310 A G 0.029198 -2.2950e-05
11:101917859 T C 0.042967 6.8699e-06
11:101918512 T C 0.039979 -1.2513e-05
11:101951678 T C 0.048322 1.0819e-05
11:101952318 T G 0.108597 1.8597e-05
11:101970628 G T 0.057226 -3.9914e-05
11:101972265 A G 0.874281 1.5113e-05
11:101978404 G T 0.918221 8.9358e-06
11:101980335 A C 0.927465 3.4067e-06
11:101984149 C T 0.502929 -3.8816e-05
11:101985302 T C 1.071002 -3.6620e-06
11:101998578 T C 0.097986 2.6554e-05
11:102008461 T C 0.035239 -9.9627e-06
11:102009280 G A 0.097592 2.2222e-05
11:102017853 T G 1.298504 6.2437e-06
11:102018314 C T 0.050246 2.8828e-06
11:102025426 T C 0.080056 5.0370e-06
11:102037678 A C 0.061911 3.3410e-05
11:102041792 G A 0.046448 3.4719e-06
11:102044647 G A 0.734807 -6.0032e-06
11:102050219 T C 0.112769 -2.9400e-06
11:102058459 C T 0.035049 1.6924e-05
11:102059578 G A 0.043997 -1.1431e-05
11:102063437 A G 0.121156 1.2487e-05
11:102070023 G T 0.057212 -2.1961e-05
11:102070639 G A 0.145013 -2.4464e-06
11:102071950 G A 0.037163 8.1393e-06
11:102079713 A G 0.048876 7.2499e-07
11:102081395 G A 0.062179 1.1702e-05
11:102093560 C T 0.037204 -1.1783e-06
11:102097609 C T 0.100325 6.7473e-06
11:102101799 G A 0.037344 -7.5638e-06
11:102104244 A G 0.035994 6.3191e-06
11:102114675 T C 0.391646 -2.4263e-05
11:102125962 C A 0.064539 1.6972e-05
11:102127909 A G 0.071651 1.3424e-05
11:102142399 G A 0.182315 -9.9514e-07
11:102142803 G A 0.921236 -1.1830e-05
11:102142846 G A 0.485012 -1.4389e-05
11:102145729 G A 1.361714 -1.6342e-05
11:102155474 G A 1.814611 -2.3013e-05
11:102155905 G A 0.073069 2.2253e-05
11:102156137 C T 1.747876 -8.0577e-06
11:102156221 A G 1.811609 -2.2218e-05
11:102159995 G A 0.118895 -2.8931e-06
11:102160978 A C 0.618445 -3.0262e-06
11:102172774 C T 0.594629 6.7735e-07
11:102182051 A G 0.094056 -3.7499e-06
11:102183409 C G 0.428687 2.1525e-05
11:102201850 A G 0.020062 -7.2109e-07
11:102211426 T C 1.232568 -1.4741e-05
11:102212368 T C 0.042280 -1.0049e-05
11:102212492 T C 0.113710 -2.0361e-06
11:102222388 A G 0.028491 -2.3982e-05
11:102228252 G A 0.171463 -8.0121e-06
11:102230255 A G 0.553206 -5.0287e-05
11:102230347 C T 0.058844 -2.3562e-05
11:102231873 A G 0.067279 4.6822e-06
11:102248377 T C 0.094539 2.9976e-06
11:102260288 T C 0.027511 1.0578e-05
11:102262244 T G 0.206617 4.0051e-05
11:102268574 T C 0.036633 1.6533e-05
11:102270209 C T 0.378142 -4.4612e-05
11:102270820 A G 0.136666 2.2327e-05
11:102271718 C G 0.289260 -1.7129e-05
11:102272884 T C 0.216069 6.1146e-06
11:102273693 C T 0.038948 -9.9919e-06
11:102279475 T C 0.072226 -2.0082e-05
11:102282452 A G 1.687760 -2.0908e-06
11:102290601 A G 1.045564 2.0367e-05
11:102293711 C T 0.057627 -1.9958e-05
11:102294948 G C 0.053996 3.5958e-05
11:102296024 G A 0.151918 -6.2274e-06
11:102308440 G A 1.713007 -1.9343e-05
11:102321128 A C 0.068568 8.5578e-06
11:102322459 G A 0.187442 1.9232e-05
11:102327951 G T 0.047244 4.0959e-05
11:102329787 A C 0.172684 -1.6210e-06
11:102337981 C G 0.111943 6.4746e-06
11:102338625 A G 0.150031 7.0581e-07
11:102344970 A G 0.194358 2.4405e-05
11:102349158 A G 1.790734 3.9253e-06
11:102351189 C T 0.296067 1.8584e-05
11:102351333 T C 0.115162 -2.8899e-05
11:102351385 C G 0.164405 -3.7815e-05
11:102351709 T C 0.457572 -2.8147e-05
11:102355185 G A 0.027926 -1.6139e-05
11:102357618 G A 1.317543 2.9502e-05
11:102358107 T C 0.904723 3.0631e-05
11:102359477 A C 0.469604 -3.2002e-05
11:102359753 T C 0.171259 -2.4383e-05
11:102366320 T G 0.028695 4.8657e-05
11:102366847 G A 0.055720 -2.4701e-07
11:102370373 C T 0.086607 4.5084e-06
11:102378560 C T 0.476577 -1.3407e-05
11:102384166 A G 0.171694 7.8377e-06
11:102386852 C T 0.356329 8.5436e-07
11:102389904 G A 0.291089 1.2780e-05
11:102392988 C T 0.137564 8.4438e-06
11:102396247 T C 1.554134 5.2259e-06
11:102398593 T C 0.450912 4.5476e-06
11:102401411 C A 0.042913 -1.0704e-05
11:102401633 A G 0.124661 -5.7603e-06
11:102401661 C T 0.908402 7.1464e-06
11:102409080 C T 0.519340 -5.0471e-06
11:102415909 C T 0.118858 -1.9844e-05
11:102418502 C T 0.044565 -7.4762e-06
11:102419066 T G 0.271731 1.2728e-05
11:102422443 T G 0.249707 1.1257e-05
11:102422551 C T 0.340968 -5.9206e-06
11:102423890 T C 0.884086 1.0010e-05
11:102424802 A G 0.339265 -1.6478e-06
11:102426508 T C 0.124128 -1.5265e-05
11:102435613 T C 0.037017 1.7457e-05
11:102438166 T C 0.156994 -2.9866e-05
11:102442187 A G 0.427813 2.1837e-05
11:102446830 C T 1.101033 -1.1000e-05
11:102447339 G T 0.092788 8.1076e-06
11:102452275 C G 0.193079 -1.4374e-05
11:102467184 C T 0.096783 -1.1975e-05
11:102469114 A G 0.060122 1.2818e-05
11:102469281 T C 1.775921 9.8852e-06
11:102473248 C T 1.151044 -2.9373e-05
11:102473345 C T 0.266223 -5.6962e-06
11:102476057 C T 0.141232 -2.0614e-05
11:102478260 A G 0.922229 -2.4482e-05
11:102486114 T C 0.051813 -4.2733e-06
11:102489262 A C 0.416533 -4.4621e-06
11:102495066 T C 0.586687 -6.1348e-06
11:102495998 G T 1.303302 -1.7460e-05
11:102499007 A G 1.561219 1.0599e-05
11:102499728 G T 0.272843 4.3868e-05
11:102506141 A G 0.984589 -2.1790e-05
11:102509275 A G 0.552617 5.5967e-05
11:102509835 C A 0.450918 3.5550e-05
11:102511904 A G 0.754587 2.1388e-05
11:102512354 C A 0.859047 -3.8004e-06
11:102513805 C A 0.222138 1.1465e-05
11:102516015 A G 0.614011 8.4900e-06
11:102517987 C T 0.267678 1.3540e-05
11:102524529 T C 0.091625 -1.8988e-05
11:102525065 T C 0.130499 -3.1867e-05
11:102531005 G T 0.190740 -3.0900e-05
11:102544897 G A 0.661174 -3.0740e-05
11:102551202 C A 0.411552 3.5281e-05
11:102552176 G A 0.190897 -3.0283e-05
11:102556272 A G 0.048488 -6.8712e-06
11:102562700 T C 0.592473 4.4900e-05
11:102564576 T G 0.156460 9.9817e-06
11:102566247 T C 0.094029 -7.8337e-06
11:102567207 A T 0.909592 -1.8170e-06
11:102569428 A G 0.022973 -1.4769e-06
11:102569503 T C 1.077373 1.1779e-06
11:102569586 C T 0.053183 -3.6238e-06
11:102571892 G A 1.089232 1.7763e-06
11:102572096 T G 1.818528 -1.1661e-05
11:102572180 T G 0.140749 -4.2286e-06
11:102572905 C T 0.044752 3.9657e-06
11:102574147 T C 0.129132 -3.7371e-05
11:102575379 C T 0.053095 -1.7150e-05
11:102576358 C T 1.270255 -5.7353e-05
11:102576468 A C 0.548595 3.8511e-05
11:102578556 C G 0.040937 2.4687e-05
11:102583531 T G 0.083581 -1.3274e-05
11:102583680 A C 0.130162 -1.7366e-05
11:102583925 T C 0.065664 3.2134e-05
11:102584104 G T 0.093553 1.1581e-05
11:102584135 A G 0.050222 -8.9650e-06
11:102593248 C T 0.986550 -1.9340e-05
11:102595579 C G 0.090173 1.7945e-06
11:102596774 C T 0.121037 -2.0270e-05
11:102597810 C T 1.076618 -2.1978e-05
11:102598575 G A 0.827313 -2.8273e-05
11:102599054 C T 0.160628 6.0806e-06
11:102600097 C G 0.090456 7.3170e-06
11:102602656 A G 0.548388 4.0216e-05
11:102606580 T C 0.284358 1.2817e-05
11:102619643 C T 0.520724 -1.9966e-05
11:102620303 T C 0.045163 -2.3606e-06
11:102622409 G C 0.076081 5.1251e-06
11:102622758 G A 0.217691 -2.1279e-05
11:102629432 C T 1.838665 -9.8135e-06
11:102633694 G A 0.054050 -1.8728e-05
11:102639592 T G 0.652865 -1.9221e-05
11:102640462 T C 0.391748 7.6771e-06
11:102642183 T C 0.056736 1.0171e-05
11:102643022 A G 0.024428 -1.1256e-05
11:102643718 T G 0.083625 -5.7964e-06
11:102647310 G T 1.861219 1.4642e-05
11:102648527 T C 0.065151 9.8649e-06
11:102649482 C T 0.042158 -6.1849e-06
11:102650389 T C 0.283436 1.4026e-05
11:102650424 T C 0.326692 3.8463e-06
11:102651313 C G 0.065175 7.9521e-06
11:102655057 G A 0.134521 2.4486e-06
11:102656980 C T 0.283681 1.2633e-05
11:102657908 A C 1.896710 6.0806e-06
11:102658689 C T 1.764708 1.7161e-06
11:102660564 T C 0.207756 7.6081e-06
11:102661909 C T 0.092693 -6.5518e-06
11:102665270 C T 1.631330 3.5827e-06
11:102665669 C T 0.402077 4.7389e-06
11:102665973 T C 0.064471 6.0923e-06
11:102668022 T C 0.130230 2.3417e-06
11:102669230 G A 0.584226 -1.9871e-05
11:102669409 C T 0.783683 4.0266e-06
11:102676772 G C 0.038551 2.5339e-05
11:102683288 T C 0.109094 1.0523e-05
11:102690381 C T 0.044844 -7.2570e-06
11:102693810 G A 0.163647 -5.7504e-06
11:102695108 A G 0.527894 -6.5445e-06
11:102700352 G A 0.141779 7.5358e-06
11:102701884 A G 0.247337 -1.8179e-05
11:102710083 A G 0.064233 1.3184e-05
11:102713620 C T 0.963812 -6.0076e-06
11:102715048 C T 0.436741 -1.9014e-05
11:102733163 C T 0.294428 -2.3641e-07
11:102735140 A G 0.091146 4.7500e-06
11:102736642 C T 0.092377 2.6907e-06
11:102745791 C T 0.247014 -1.2736e-05
11:102755015 C T 0.707523 -2.2373e-05
11:102755691 A G 0.041729 -1.1005e-05
11:102757718 G C 0.098816 6.4775e-06
11:102760015 A G 1.305668 -3.1989e-05
11:102760982 C T 0.234105 -9.1219e-06
11:102761754 G A 0.038197 5.4480e-06
11:102761843 C T 0.097351 8.1567e-07
11:102763604 T C 0.340747 -2.2252e-05
11:102771599 T G 0.259172 7.4085e-06
11:102789355 A G 0.066660 -6.6901e-06
11:102791217 G A 0.091843 1.8239e-05
11:102794373 G A 0.100733 2.6307e-06
11:102801847 G A 0.893099 2.7513e-05
11:102803151 A G 0.033073 1.3611e-05
11:102806354 G A 0.030156 -1.2864e-05
11:102809038 T C 0.038741 6.2863e-06
11:102809221 G T 0.346037 6.7123e-06
11:102814110 C T 0.532643 -7.5522e-06
11:102821903 G T 0.031833 2.2452e-07
11:102825635 C T 1.372386 -1.1605e-06
11:102829081 C T 0.246953 -4.4170e-06
11:102829805 C G 1.125079 -2.9679e-07
11:102831969 T C 0.077560 -7.1700e-05
11:102833826 G A 1.452992 2.0200e-05
11:102835636 T G 1.252100 5.0712e-06
11:102837669 G T 0.055614 6.4994e-07
11:102846901 A G 0.064342 9.9720e-07
11:102848546 A G 1.462461 -5.8377e-06
11:102865226 A C 0.042341 1.3814e-05
11:102866474 T C 0.731632 -9.7094e-05
11:102870033 C T 0.048498 1.4780e-05
11:102878081 G A 0.129234 7.7190e-06
11:102888594 G A 0.121986 -9.7900e-06
11:102891423 C A 0.063379 -4.6413e-06
11:102897892 T C 0.968239 -3.0609e-05
11:102900690 G C 0.020963 -7.7970e-06
11:102907759 G T 0.117409 3.1893e-05
11:102914301 A G 0.063835 3.0549e-06
11:102919243 C T 0.236325 -1.9362e-06
11:102920365 G C 0.074565 -3.7843e-05
11:102923927 G A 0.073195 2.7797e-06
11:102924515 G T 1.969684 6.7214e-06
11:102926689 T C 0.050073 1.0486e-05
11:102952168 C T 0.266464 -1.3364e-05
11:102957052 G A 0.410743 -8.0757e-06
11:102974912 G A 0.155464 2.8169e-06
11:102981588 T C 0.138876 -2.7375e-05
11:102991197 T C 0.236692 1.0306e-05
11:102993426 T C 0.081616 -1.0784e-05
11:102999242 A G 0.027471 1.3204e-05
11:103000787 A T 0.951508 -2.1213e-05
11:103006557 A G 0.093101 5.9711e-06
11:103019260 A G 0.028287 6.3115e-06
11:103021830 G A 0.054152 4.5115e-06
11:103022303 G C 0.068568 3.8423e-07
11:103027234 G A 0.243886 7.8147e-06
11:103029516 G A 1.451133 1.4796e-05
11:103036743 G C 0.069659 4.4108e-06
11:103038527 A G 0.555844 -4.3045e-05
11:103043210 A G 0.025604 -2.1769e-05
11:103044577 G A 0.051501 1.1260e-05
11:103056354 A G 0.087151 1.4472e-06
11:103058427 C T 0.511208 3.3456e-05
11:103061232 A G 0.150769 -3.8760e-05
11:103062063 T C 0.109328 2.3592e-05
11:103064017 C T 0.048206 -1.5215e-05
11:103066685 A G 0.092496 -9.0202e-05
11:103076814 G A 0.042117 -1.4182e-05
11:103087034 C T 1.849643 -3.5628e-06
11:103114878 A G 0.394192 1.0659e-05
11:103119421 T G 0.775092 -8.4583e-07
11:103142490 T C 0.130444 1.8978e-05
11:103153788 A C 0.027981 1.4158e-05
11:103158278 T C 0.733005 1.2966e-05
11:103163605 G A 0.077363 2.4745e-06
11:103167130 A G 0.102746 -4.9262e-05
11:103168877 G A 0.263354 5.9866e-06
11:103172624 C T 0.284705 2.3347e-06
11:103184160 T C 0.037313 -5.2891e-06
11:103184407 G A 0.769897 -9.8712e-06
11:103189672 G A 0.049678 -9.6171e-06
11:103203283 T C 0.046326 4.1191e-06
11:103211403 C T 0.048471 -9.1559e-06
11:103211507 T G 0.429520 -1.5952e-05
11:103236864 T C 0.164497 -2.4837e-05
11:103263998 T C 0.068595 -3.6880e-06
11:103264790 C T 1.389715 -1.5250e-05
11:103273141 A G 0.057324 -3.5536e-07
11:103273387 C T 1.098302 -9.7234e-07
11:103276409 G C 0.046615 -1.7119e-05
11:103277067 A G 0.900059 9.3732e-06
11:103280314 T C 0.067439 -7.7384e-08
11:103283396 C T 0.078832 1.2850e-05
11:103309119 G A 1.003828 7.5272e-06
11:103314322 T G 0.045836 3.0402e-06
11:103315520 T C 0.635277 -2.9629e-06
11:103315766 T G 0.059687 -3.0470e-05
11:103336528 G A 0.274202 -3.8175e-06
11:103337259 G A 0.117838 2.8573e-05
11:103337857 T C 0.028157 -2.3914e-05
11:103349268 G C 0.083738 -3.5812e-06
11:103349922 C G 0.028042 1.0034e-05
11:103357250 C T 0.049416 -1.6583e-05
11:103358158 A C 0.197635 -4.4292e-06
11:103362163 G A 0.112966 -3.5910e-05
11:103366525 T C 1.562106 3.7426e-07
11:103367566 T C 0.164375 1.9887e-05
11:103378340 T C 0.045945 8.0910e-06
11:103383152 A C 0.071026 -8.4381e-06
11:103386526 G A 0.438217 -7.5940e-07
11:103396522 T C 0.046404 6.1037e-06
11:103399200 T C 0.395637 5.1673e-06
11:103399264 C T 0.142935 1.1856e-05
11:103409155 A G 0.035253 5.2170e-06
11:103410068 G A 0.228471 6.9642e-07
11:103411358 C A 0.149915 2.0486e-06
11:103412605 T C 0.069180 4.4057e-06
11:103416191 A G 0.056274 1.0432e-05
11:103418158 G A 1.150320 -6.1429e-06
11:103418606 T C 0.144095 -1.5476e-05
11:103423924 A G 0.049991 1.3793e-06
11:103431730 T G 0.030687 -4.9994e-06
11:103440372 T C 0.090238 2.0673e-06
11:103440989 G A 0.550975 -2.5373e-06
11:103443452 A G 0.124301 -7.9427e-06
11:103451544 C T 0.765575 2.0184e-05
11:103452372 T C 0.110256 3.5090e-06
11:103454800 G A 0.757902 -9.9687e-06
11:103462206 G C 0.134477 1.4222e-05
11:103463622 A G 0.073793 2.8893e-05
11:103466530 A G 0.047553 -2.1525e-07
11:103466726 G A 0.067520 9.2541e-06
11:103467573 G A 1.752762 -1.2790e-06
11:103467821 C T 0.043603 1.3140e-05
11:103478905 T C 0.091261 6.1331e-06
11:103479435 C T 1.615830 -8.1585e-06
11:103480094 C T 0.091421 2.1019e-05
11:103489092 A G 0.068238 1.3999e-06
11:103490656 G T 0.123189 3.8179e-05
11:103490943 T G 0.641054 -9.7138e-06
11:103491310 C T 0.642240 2.4879e-05
11:103491586 C A 0.331221 1.0832e-05
11:103493096 G A 0.203799 -3.5771e-05
11:103496422 T C 1.702726 2.2007e-05
11:103498781 C T 0.070665 -1.3948e-05
11:103501476 C T 0.031353 8.0749e-06
11:103529574 G A 0.045796 2.9757e-06
11:103530366 T G 1.189707 1.4610e-05
11:103531052 G A 1.714932 1.6166e-05
11:103533493 A G 0.218088 2.5209e-05
11:103539856 T C 1.633982 2.0748e-06
11:103540505 T C 0.080328 1.7935e-05
11:103540669 C T 0.086964 3.4756e-05
11:103541893 C A 0.064682 2.6209e-06
11:103544855 T C 0.041988 -8.4689e-06
11:103558344 T C 0.047234 1.3290e-05
11:103561389 G A 0.037123 -3.9388e-06
11:103574841 G A 0.231970 -4.6622e-05
11:103585459 A G 0.024703 -9.3961e-06
11:103589094 T C 1.046863 1.1388e-05
11:103591417 T C 0.574247 -2.0137e-05
11:103591563 C G 1.959783 -4.1835e-06
11:103597097 C T 0.198101 -2.1426e-05
11:103617808 A C 0.148382 -1.5498e-05
11:103620092 G C 0.141106 -6.5916e-06
11:103624539 T C 0.029626 -1.2879e-05
11:103626592 C T 0.036919 1.0202e-05
11:103627041 G A 0.046785 6.9391e-06
11:103634156 T C 0.037218 -2.5115e-06
11:103637843 A G 0.106251 7.7533e-06
11:103640975 A G 0.030527 2.7522e-06
11:103644886 A G 0.088834 -2.8932e-07
11:103646712 A G 1.772348 8.0456e-06
11:103650354 G A 0.027481 -3.4120e-05
11:103662688 A G 0.041134 -2.7436e-06
11:103666828 A G 0.150473 7.6575e-06
11:103667213 T C 0.409655 -1.7142e-05
11:103669344 T G 1.763757 9.2659e-06
11:103677856 A G 0.068802 -1.4985e-06
11:103683448 T C 1.090649 1.1506e-06
11:103692429 A C 1.048033 1.7443e-05
11:103696476 G A 0.033301 -3.9363e-06
11:103698222 T C 0.075034 -1.1393e-05
11:103717688 G A 0.133511 -2.0028e-05
11:103732077 T C 0.247160 -2.4954e-05
11:103751736 G A 1.169889 1.7912e-05
11:103752754 C T 0.217062 1.3286e-05
11:103761559 G A 0.780133 1.3296e-05
11:103766744 G A 1.272894 7.3429e-06
11:103766971 C T 0.341043 1.9687e-05
11:103769915 G A 0.360388 -2.4103e-06
11:103769950 A G 0.246273 1.1559e-05
11:103770921 T G 0.763485 6.9497e-06
11:103775372 T C 0.162148 6.2782e-06
11:103777894 C T 0.085478 2.3585e-05
11:103779372 G A 0.153818 -2.5272e-06
11:103780860 G A 0.952474 2.6123e-05
11:103808152 T C 0.767231 3.5557e-05
11:103812890 C T 0.957030 2.3651e-05
11:103818344 C G 0.173609 -2.3654e-05
11:103818395 C T 0.115016 -4.8174e-06
11:103829734 T C 0.043763 -2.7134e-06
11:103833805 T C 0.055604 -2.6205e-05
11:103835243 G A 1.856082 2.4773e-05
11:103835559 T G 0.200372 6.1432e-06
11:103836296 C A 0.546797 -7.0732e-06
11:103836813 C T 0.075493 -3.3001e-06
11:103839864 T C 0.053574 4.3134e-06
11:103849052 T C 0.886232 -1.2881e-05
11:103849276 A T 0.090048 4.6810e-06
11:103857086 A G 0.032886 -1.6828e-05
11:103859306 T C 0.036579 8.1075e-07
11:103860359 T C 1.700333 2.0634e-06
11:103861365 G C 0.025771 -8.4662e-06
11:103863119 G A 0.239198 1.2132e-05
11:103871039 A C 0.370098 2.6493e-05
11:103872193 C T 0.157327 1.2304e-05
11:103872513 T C 0.211863 1.7477e-05
11:103873453 G A 0.129421 -9.9004e-06
11:103876331 A G 0.714724 -8.0568e-06
11:103877173 A G 0.370077 4.7546e-05
11:103878499 C T 0.302666 1.4107e-05
11:103882943 A G 1.409359 5.0434e-05
11:103886608 A G 0.069911 3.1115e-06
11:103892352 A C 0.158180 3.6698e-05
11:103900582 C A 0.072970 -4.7665e-06
11:103919280 G C 1.283671 1.6371e-05
11:103920105 A C 0.785124 1.0309e-05
11:103920423 G A 0.654411 -2.6445e-05
11:103920728 C A 0.168951 3.7979e-06
11:103922285 G A 0.076799 -1.7206e-07
11:103924745 T C 0.069135 8.7568e-07
11:103940819 A G 0.573329 2.9433e-06
11:103951517 T G 0.615222 -1.3503e-05
11:103954258 C T 0.644627 7.2226e-06
11:103956671 T C 0.104864 1.9643e-05
11:103959760 G A 0.134776 2.6112e-05
11:103959987 C T 1.029578 -6.8837e-05
11:103965133 C T 1.243964 -1.8683e-05
11:103965687 C T 0.204353 5.9152e-05
11:103967735 G T 1.405884 -2.7895e-05
11:103968607 G A 0.164691 6.7061e-07
11:103976292 G A 0.062587 9.4089e-06
11:103978540 G T 0.542513 -1.2597e-06
11:103980341 G T 0.169600 -2.2446e-06
11:103991795 C A 0.043882 1.6173e-05
11:103996971 A G 0.044966 -1.0506e-06
11:104007609 C T 0.190475 -2.8892e-06
11:104008073 A C 0.538994 -1.3901e-05
11:104012004 G C 0.043960 2.3161e-05
11:104022459 C T 0.052306 -2.4913e-06
11:104026183 C T 0.381511 2.4331e-05
11:104026655 T C 0.023921 -7.8829e-06
11:104045767 A G 0.064593 2.1664e-05
11:104050394 T C 0.054030 -1.7530e-05
11:104052359 T C 0.021674 -8.6407e-08
11:104076505 T C 0.098357 -2.0001e-05
11:104093407 C T 0.215066 -7.0700e-06
11:104093628 G A 0.061442 1.5057e-05
11:104099300 C T 0.832195 2.8852e-05
11:104119338 G A 0.088610 -2.3565e-05
11:104133948 G A 0.030972 1.3956e-05
11:104140745 C A 0.146298 3.7743e-05
11:104141174 T G 0.321970 1.7872e-06
11:104143351 T C 0.575971 -2.7481e-05
11:104157967 G T 0.025869 8.2110e-06
11:104158778 T C 0.090547 6.9253e-06
11:104160529 A G 0.891886 -2.1230e-05
11:104162064 G A 0.037823 4.5053e-06
11:104166232 C T 0.206481 -9.0929e-06
11:104168657 A C 0.059062 -1.3182e-05
11:104182527 T G 0.028484 -2.3936e-05
11:104187381 A G 0.262014 1.1951e-05
11:104188202 A G 0.036946 1.3179e-05
11:104210215 T G 0.903520 2.1708e-05
11:104211569 G A 0.258557 1.7787e-05
11:104212022 G A 0.036677 8.4235e-06
11:104212584 G A 0.062377 -4.8059e-06
11:104229419 C A 0.022068 1.1275e-05
11:104232958 T C 0.125270 -1.2693e-05
11:104236338 A G 1.678435 1.9024e-06
11:104244631 C T 0.299983 1.9931e-06
11:104261425 T C 0.053177 1.6336e-05
11:104266131 T C 0.293609 -8.3079e-06
11:104281817 C T 0.032723 -3.0559e-06
11:104302979 C T 0.296607 -5.7886e-06
11:104317897 T C 0.337157 2.4122e-06
11:104322131 G A 0.084849 -1.4431e-06
11:104334239 G A 0.285633 1.6869e-05
11:104356047 G A 0.101427 -1.9330e-05
11:104375055 A G 0.275491 1.5621e-05
11:104378658 A G 0.133103 -8.3940e-06
11:104378818 C T 0.063046 -2.2939e-05
11:104395959 T C 0.045595 -5.2913e-07
11:104402854 G T 0.078991 -1.5424e-05
11:104411777 G A 0.094148 1.9281e-07
11:104417374 T C 0.276001 1.2043e-05
11:104444364 A G 0.112837 -2.7404e-05
11:104463057 A G 0.045656 1.2966e-05
11:104467747 T C 0.048203 1.7612e-05
11:104470050 T C 0.022041 1.0430e-05
11:104473310 A G 0.051786 -3.9753e-06
11:104473766 G A 0.076363 -1.1831e-05
11:104474814 G A 0.079692 -6.8652e-06
11:104483304 C T 0.393111 -7.9131e-07
11:104483715 A G 0.097320 -1.6699e-05
11:104491943 A G 0.070995 9.0169e-06
11:104500056 A G 0.038989 -9.3219e-06
11:104504052 A G 0.405456 -1.3108e-05
11:104519419 A C 0.133038 -1.0396e-05
11:104526979 G A 0.180041 -2.2803e-05
11:104541418 C T 0.697208 1.4042e-06
11:104541540 G A 0.123441 -9.7342e-06
11:104554713 T C 0.111208 -2.8189e-05
11:104556022 T C 0.021409 -2.4479e-05
11:104580042 G A 0.150405 1.8212e-05
11:104585714 A G 0.165721 7.1761e-06
11:104600156 G A 0.124831 2.9136e-05
11:104601022 T C 0.036171 1.2888e-05
11:104604091 G A 0.126667 -3.8981e-05
11:104612553 A G 0.709635 -3.1210e-06
11:104621483 T C 0.074531 -3.6366e-06
11:104622390 T C 0.571153 -5.6273e-07
11:104623187 G A 1.427191 -8.1320e-07
11:104627264 A G 0.020358 -1.1459e-05
11:104628326 A G 0.126144 -3.3134e-05
11:104650051 G A 0.046629 1.0629e-05
11:104653922 G A 0.047842 1.9652e-05
11:104654297 A G 0.059290 3.3647e-06
11:104659282 G C 0.242547 1.5396e-05
11:104666801 A G 0.100618 -3.4491e-06
11:104670571 C T 0.517266 -5.4732e-06
11:104680498 T G 0.059126 9.1641e-07
11:104683746 T C 0.041631 -1.0163e-05
11:104685247 G C 0.163705 1.1952e-05
11:104690051 C T 1.077380 3.8154e-06
11:104709889 T C 0.400220 -1.1743e-05
11:104714452 G A 0.058372 6.8871e-06
11:104719725 A G 1.685608 -1.2438e-05
11:104724707 G A 0.064457 -7.9857e-06
11:104725508 G A 1.597893 1.0409e-05
11:104728524 T C 0.342947 -8.6709e-06
11:104759248 G A 0.033614 -3.4954e-07
11:104768141 A G 0.033747 1.8096e-05
11:104769543 T C 0.053496 -2.0200e-05
11:104771486 G A 1.536948 2.1185e-05
11:104772483 T C 0.061765 1.8202e-07
11:104782073 G C 0.190591 2.2333e-05
11:104785454 G A 0.125970 -2.0346e-06
11:104789190 A C 0.029986 -1.5710e-06
11:104798545 A G 0.553841 1.6557e-05
11:104801603 A G 0.105211 -2.8789e-05
11:104806792 T C 0.049892 1.9185e-05
11:104810303 C A 0.048080 6.0828e-06
11:104814538 G A 0.093431 -2.4904e-05
11:104826726 T C 0.044072 2.4954e-05
11:104830109 C T 0.257543 -1.6476e-06
11:104838030 T C 0.138662 -1.4778e-05
11:104842380 T C 0.917082 2.8368e-06
11:104855635 G A 0.273587 2.7703e-05
11:104857143 T C 0.176900 1.1219e-05
11:104866009 T G 0.021239 -1.3430e-05
11:104866887 G A 0.044864 -3.2153e-06
11:104869708 C G 0.894619 -2.2716e-06
11:104874757 A G 0.236152 3.8261e-06
11:104877927 C T 0.903533 9.3589e-06
11:104884840 C G 1.441096 -1.1166e-05
11:104895327 G C 0.210163 3.5247e-05
11:104911031 G T 0.816763 -2.0302e-05
11:104912221 A T 0.345952 1.7716e-06
11:104912993 A G 0.345534 3.2160e-06
11:104921272 C A 0.022599 2.9457e-07
11:104936010 G A 0.148433 7.3813e-06
11:104937574 A G 0.149500 -1.4867e-05
11:104946000 A T 0.033923 6.8465e-06
11:104949157 C T 0.071641 -1.4248e-05
11:104969819 C T 0.041012 2.8977e-05
11:104970852 T C 1.163368 -1.6712e-05
11:104972433 G A 0.080610 -2.6693e-05
11:104979973 T C 0.149123 9.3068e-06
11:104982622 C T 0.084288 2.2392e-05
11:104995446 A G 0.062033 2.9051e-05
11:105014804 A C 0.649353 3.1357e-06
11:105028314 A C 1.955235 8.2563e-07
11:105033409 T C 0.650413 4.6301e-06
11:105033433 A T 0.024924 2.5133e-05
11:105037848 A G 0.031996 -1.5458e-07
11:105039351 T C 0.024543 7.7925e-06
11:105055039 T G 0.574852 -1.1017e-06
11:105058220 A G 1.861743 -1.4361e-05
11:105073466 T C 0.157551 3.3841e-06
11:105088232 A G 0.088470 -3.4785e-05
11:105088290 C A 1.840657 -8.9471e-06
11:105090998 G A 0.030826 4.8730e-06
11:105092244 C T 0.135578 -2.1494e-05
11:105116225 A G 0.146199 -3.4498e-06
11:105116768 T G 1.747210 -1.9335e-05
11:105119607 T C 0.054472 7.3101e-06
11:105124667 G A 1.828595 -2.0049e-05
11:105127104 T C 0.044181 2.3896e-06
11:105139919 T C 0.107489 6.3179e-06
11:105150034 G A 0.840504 -4.0154e-05
11:105159731 G A 0.049195 -7.5691e-06
11:105165094 C T 0.109593 6.4120e-06
11:105172387 C T 0.063811 6.2459e-06
11:105184694 T G 0.034580 1.6049e-05
11:105190484 A G 0.096269 -2.5766e-05
11:105190753 A G 0.920091 -4.6749e-05
11:105197196 A G 0.026563 -1.1780e-05
11:105217158 T C 0.053880 1.8792e-06
11:105224148 A G 0.090133 1.3286e-05
11:105234554 G T 0.029194 -1.2117e-05
11:105248786 A G 0.118395 5.6186e-06
11:105279168 T C 1.836598 -1.6011e-05
11:105279874 C T 0.032288 -1.6388e-05
11:105347108 A G 1.005018 -2.5470e-05
11:105347550 T C 0.720473 1.5567e-05
11:105349386 A G 0.915389 -3.4594e-05
11:105350168 T C 0.115458 -7.8657e-06
11:105350240 A G 0.099866 -1.3152e-06
11:105384871 A G 0.088426 1.1508e-05
11:105401061 A G 0.020086 2.1369e-05
11:105401171 T C 1.820435 1.5006e-06
11:105413593 T C 0.143493 9.7766e-06
11:105434254 A C 1.056141 4.4411e-06
11:105440758 G C 0.087600 5.8848e-06
11:105442245 C T 0.173024 -6.8761e-07
11:105443974 T C 0.108046 1.1377e-05
11:105462065 A C 0.054091 -7.2350e-06
11:105462124 G A 1.785152 -8.5918e-06
11:105474982 G T 0.035045 -1.4286e-05
11:105477114 T C 0.108754 2.6865e-06
11:105482024 T C 0.996587 -8.2394e-06
11:105482909 T G 0.086580 -1.1188e-05
11:105489935 C T 0.052398 -1.7031e-05
11:105496338 T C 1.864517 -2.1498e-05
11:105503055 A C 0.059813 9.5734e-07
11:105507266 G C 0.059211 3.1496e-05
11:105507515 C A 0.512965 -1.0274e-05
11:105514314 T G 0.175353 7.1183e-06
11:105516046 T G 0.062904 2.2791e-05
11:105524381 A G 0.925969 1.7639e-05
11:105534630 T G 0.236175 -1.8108e-05
11:105550291 C T 0.063485 -1.4641e-05
11:105568141 G A 0.119293 1.5488e-06
11:105577790 A G 0.025380 1.0543e-05
11:105585597 G C 0.064624 -7.4931e-07
11:105588070 G A 0.345718 1.8450e-05
11:105593029 G T 1.955466 3.4489e-05
11:105605460 C T 0.036817 -1.5397e-05
11:105606238 C G 0.022650 8.0410e-06
11:105606985 C T 1.970874 2.6617e-05
11:105614894 G T 1.003515 -7.9796e-06
11:105627852 G T 0.031918 -1.1474e-05
11:105630969 C T 0.074218 -2.9417e-06
11:105637410 C T 0.038326 6.1239e-06
11:105639998 A G 0.041614 -7.0402e-06
11:105642950 T C 0.041838 1.5966e-05
11:105648846 C T 0.143071 6.3910e-06
11:105654319 A G 0.030527 6.3134e-07
11:105666414 T C 0.021419 4.9933e-06
11:105669341 T C 0.032791 1.4434e-06
11:105685510 A C 0.135129 8.0222e-06
11:105689283 A G 0.036541 1.3010e-05
11:105701286 T G 0.224062 -9.6783e-08
11:105708684 C T 0.054118 -9.0823e-06
11:105711341 C T 0.093570 -1.5487e-05
11:105719522 T G 0.980560 -1.5596e-05
11:105720737 G C 0.051579 2.6809e-05
11:105732687 T C 0.366956 6.8063e-06
11:105742139 C T 0.244379 -4.5210e-05
11:105755359 A C 0.166720 -2.3889e-05
11:105758819 A G 0.173126 3.0433e-06
11:105765231 C G 0.025720 3.3401e-06
11:105793717 T C 0.025356 3.9647e-06
11:105794907 T C 0.035297 8.0987e-06
11:105797641 G A 0.045027 -3.5070e-06
11:105800066 G A 0.096144 1.5647e-05
11:105800136 T G 0.430013 -5.1075e-05
11:105808570 T A 0.032693 -1.2535e-05
11:105817907 C T 1.247269 1.4202e-05
11:105824659 G A 0.038680 2.6700e-05
11:105840184 A G 0.034002 -1.4101e-05
11:105850090 G A 0.716217 -8.3164e-06
11:105852319 C A 0.150524 -2.8569e-05
11:105870917 G T 0.150255 -2.4081e-05
11:105884085 G A 0.028678 2.0384e-05
11:105889301 T G 0.032801 1.3670e-05
11:105891599 T C 1.518252 1.6592e-05
11:105894786 T C 0.022221 -1.5919e-05
11:105905830 T C 0.341376 -5.9979e-07
11:105912137 C T 1.862351 2.3097e-05
11:105927178 T C 1.270514 8.6164e-06
11:105930846 A G 0.028953 2.3022e-05
11:105937044 A C 0.167281 -2.0858e-05
11:105941504 G T 0.036038 -2.9907e-06
11:105941658 A G 0.047978 4.6782e-06
11:105947285 T C 0.363322 -2.7451e-05
11:105949804 A G 0.380471 2.1239e-07
11:105958605 T C 0.085070 7.2618e-06
11:105970134 A G 1.550547 2.2934e-05
11:105996974 G A 0.189761 -1.3702e-05
11:106002997 C T 0.297695 -1.0018e-05
11:106018682 C T 0.022796 4.0481e-06
11:106024496 G A 0.062839 -1.3337e-05
11:106031004 C A 0.066667 -1.3554e-05
11:106031676 T C 0.075643 -9.6533e-06
11:106040732 G A 0.193028 2.2859e-06
11:106053670 G A 1.631466 4.0137e-06
11:106088834 G A 0.048815 3.2693e-05
11:106090874 T C 0.068979 -5.7327e-06
11:106097614 T C 0.051725 -1.4689e-05
11:106105846 G A 0.020185 -1.4003e-06
11:106107883 G A 0.142837 -1.2597e-05
11:106114130 A G 0.137332 1.6608e-06
11:106127726 G A 0.029786 -2.7549e-05
11:106153996 A G 1.624687 9.8615e-07
11:106159650 G A 0.039639 -1.6737e-05
11:106165093 A C 1.861954 -5.5649e-06
11:106169231 A G 1.761234 6.9749e-07
11:106169922 T C 0.024353 8.0767e-06
11:106172192 C T 0.112391 2.9670e-05
11:106175456 G A 0.386669 3.3483e-07
11:106182442 A G 0.055393 -2.4797e-06
11:106190490 T C 0.070373 9.7612e-06
11:106197977 C A 0.264669 -5.2759e-06
11:106216510 A G 1.550220 3.7371e-06
11:106227047 A G 0.022595 7.1408e-06
11:106244131 G A 0.436622 -7.4081e-06
11:106247087 T A 0.118249 4.4356e-06
11:106250209 A G 0.089215 -5.9888e-06
11:106250539 A G 0.050804 2.1476e-05
11:106251478 A G 0.226598 1.2301e-06
11:106251514 A G 0.184879 -1.6615e-06
11:106251896 G A 0.083789 4.0016e-06
11:106252180 C G 1.329569 9.4149e-06
11:106252225 A G 0.075422 1.2044e-05
11:106252356 C T 0.096361 -4.4822e-06
11:106253245 A G 0.057406 -2.5284e-06
11:106255489 C T 1.157582 -1.1555e-05
11:106256097 G T 0.055070 4.8658e-06
11:106257780 A G 0.400904 3.4925e-05
11:106260840 G T 0.219408 1.4190e-05
11:106263897 T G 1.310975 5.1287e-06
11:106267763 C T 0.609296 4.3307e-06
11:106268369 T C 0.045428 -2.1033e-05
11:106277182 C T 0.093162 2.3105e-05
11:106279519 C T 1.302588 -1.0185e-06
11:106287724 C T 1.677833 -5.7945e-06
11:106288878 T G 0.569433 7.6183e-06
11:106293052 C T 0.127306 5.1596e-06
11:106299661 G A 0.332071 -3.6526e-05
11:106301539 T C 0.173925 -1.9490e-06
11:106306871 C T 0.907494 -2.3200e-05
11:106307922 C T 0.135908 1.5400e-05
11:106315691 A G 0.021861 -7.9970e-07
11:106316059 T C 0.098115 1.7799e-06
11:106330162 A G 1.126589 1.0869e-05
11:106335277 A G 1.817079 1.9177e-05
11:106341075 C G 0.193967 -1.6784e-05
11:106342366 A G 0.490526 5.6635e-06
11:106343582 C T 0.167094 1.3171e-05
11:106344753 A G 0.047370 1.3211e-05
11:106355539 G T 0.192852 2.0005e-05
11:106357648 G A 0.055733 -1.3044e-05
11:106360723 A C 0.041889 -3.5044e-05
11:106362748 G A 0.033019 2.4243e-05
11:106370420 T C 0.062689 -1.4997e-05
11:106391907 G A 0.203772 1.4625e-05
11:106392497 A G 0.069968 1.2430e-05
11:106394465 G A 0.049950 -1.0592e-05
11:106400549 G A 0.020899 -3.5651e-07
11:106405115 C A 0.158177 -1.9232e-05
11:106405653 A G 0.041865 2.4849e-06
11:106408212 G A 0.829992 -8.2683e-06
11:106408261 A C 0.992915 -2.0997e-05
11:106411038 C T 0.068792 -5.9915e-06
11:106417763 C A 1.470107 -6.7413e-06
11:106418978 A G 0.158221 -8.3160e-06
11:106427636 T C 0.400350 -1.0757e-05
11:106457908 A G 0.233663 2.3862e-05
11:106461837 C T 0.257299 1.9050e-05
11:106463242 A C 0.390068 -1.9781e-05
11:106466689 C T 0.468893 1.6410e-05
11:106468570 G A 0.088576 7.8734e-06
11:106496038 A G 0.309319 2.1636e-06
11:106496449 C T 0.064756 2.9620e-08
11:106497175 T G 0.294595 -1.1065e-05
11:106500422 G A 0.082038 -1.1890e-05
11:106503384 G A 0.065933 -1.8872e-05
11:106504577 T G 0.303886 2.2110e-05
11:106508030 C A 0.608425 1.8033e-05
11:106509638 G A 0.031027 -2.0049e-06
11:106518561 C T 0.368422 7.9996e-06
11:106529971 A G 0.274046 -1.0873e-05
11:106530553 G A 1.097874 1.6855e-06
11:106534593 T C 0.026359 -1.1778e-05
11:106538703 T C 0.658988 5.2461e-07
11:106539020 A C 0.061510 2.3112e-05
11:106539057 A G 0.047149 -1.1137e-06
11:106541195 C T 0.152152 -1.1438e-05
11:106547318 T C 0.069812 -8.3745e-06
11:106548637 T G 0.056532 6.6057e-05
11:106554848 C T 0.058525 -1.8301e-05
11:106555062 G T 0.228767 -2.3781e-05
11:106565762 C T 0.292888 1.2775e-05
11:106574949 A G 0.052235 -1.8870e-07
11:106583584 C A 1.157687 -1.1192e-07
11:106588173 A G 0.086199 -2.2134e-05
11:106596424 T C 0.243451 -2.2291e-05
11:106596605 T C 0.557652 3.8013e-06
11:106598286 G A 0.833653 3.2730e-06
11:106600002 A G 0.070591 -3.7199e-05
11:106618077 G A 0.206305 1.5186e-05
11:106620582 G A 0.247544 -1.7960e-05
11:106634171 T C 0.125892 -2.2168e-05
11:106635059 G A 0.193396 -3.7852e-06
11:106637578 A G 0.791938 2.4380e-05
11:106639662 C A 1.858061 2.0371e-06
11:106639955 A G 0.600194 -1.2604e-05
11:106651975 T C 0.057783 -1.0402e-05
11:106654064 A G 0.100390 -1.1046e-05
11:106656006 T C 0.419739 -2.9874e-05
11:106660919 C T 0.051592 1.3507e-05
11:106662438 T C 0.450310 6.0141e-05
11:106662567 G A 0.024261 2.6045e-06
11:106664162 T C 0.658144 9.5854e-06
11:106665159 T C 1.932541 -7.7313e-06
11:106666059 A G 0.531137 -2.7171e-07
11:106684573 G T 0.094032 -7.2951e-06
11:106691998 C A 0.071651 1.4180e-06
11:106697901 C A 0.029327 8.5100e-06
11:106703419 C T 0.142096 -2.7417e-06
11:106708726 C T 0.054883 -1.6803e-05
11:106718739 C T 0.670353 1.6664e-05
11:106728357 C T 1.819473 -6.2891e-06
11:106729672 C T 0.868621 -1.1458e-05
11:106732268 T G 1.751204 -4.5753e-06
11:106759487 C T 0.194592 -1.6378e-06
11:106760002 A G 0.386339 -4.2447e-05
11:106761187 T C 0.028378 3.6731e-06
11:106770253 G A 1.957842 -5.7043e-06
11:106811908 T C 1.786865 1.0716e-06
11:106829799 A C 1.773069 7.1183e-06
11:106830062 G C 0.255204 2.8988e-05
11:106831384 G A 0.851061 3.5269e-06
11:106831943 G T 0.045316 -1.4611e-05
11:106837223 T C 0.334577 -4.8605e-07
11:106839669 G A 0.053534 8.9776e-06
11:106843389 G A 0.182853 3.1517e-05
11:106844849 C T 1.789167 1.1295e-05
11:106856388 C T 0.055002 -6.0201e-06
11:106874011 T C 0.093601 -2.4105e-06
11:106876622 T C 0.046244 -1.0267e-05
11:106880126 T C 0.059901 5.5350e-06
11:106886813 C T 0.033685 6.5149e-08
11:106887365 T C 1.574505 2.2620e-05
11:106897013 C T 0.760343 1.5430e-05
11:106898063 G A 0.300007 -1.2735e-05
11:106908817 C A 0.177709 -9.5928e-06
11:106909409 T C 0.032244 -2.3829e-05
11:106914272 T C 0.049413 6.4120e-06
11:106916634 T C 0.269949 4.0153e-05
11:106936678 G C 0.080321 -1.2461e-05
11:106940886 T C 0.044351 -8.9416e-06
11:106941813 C T 0.401635 -6.7269e-06
11:106944858 C T 0.205771 -2.4713e-06
11:106944975 T C 0.224120 -1.4520e-05
11:106955227 G A 0.146832 -6.3029e-06
11:106958913 T C 0.420320 1.3286e-05
11:106972620 T G 0.207926 -9.7834e-06
11:106976770 T C 0.038476 9.0201e-06
11:106982651 C T 0.050270 -2.7719e-05
11:106983927 C T 0.805302 -3.0055e-06
11:106986888 G T 0.218748 1.3390e-05
11:106992562 T C 0.169247 -7.3118e-06
11:106997339 A G 0.066320 -1.4585e-06
11:106997627 A G 0.479239 1.3141e-05
11:107002948 C A 0.177644 1.1215e-05
11:107003043 C T 0.035868 -1.2547e-05
11:107010695 T C 0.049831 -4.0809e-06
11:107011712 C T 0.029327 4.9157e-06
11:107014069 T G 0.020644 1.0058e-05
11:107046193 G A 0.249999 1.0946e-06
11:107047996 T C 1.290131 2.8107e-05
11:107050306 G A 0.032999 6.5460e-06
11:107050660 C T 0.055060 2.2572e-05
11:107053192 T C 1.269643 -6.5872e-06
11:107054642 A G 1.053275 3.8620e-05
11:107063992 C T 0.197441 -1.1309e-05
11:107064982 A C 0.262018 -8.9235e-06
11:107083841 C T 0.101821 -1.3219e-06
11:107085318 C T 0.978391 4.3143e-05
11:107085427 C A 0.066256 4.9870e-06
11:107088011 T C 0.096484 -2.9150e-05
11:107090471 A C 0.098931 6.8848e-06
11:107097363 A G 0.137795 -1.6163e-05
11:107101500 T C 0.042284 6.5207e-06
11:107107505 G C 0.030054 1.5073e-05
11:107113815 G T 1.029337 1.6808e-05
11:107114199 G A 1.655931 1.3488e-05
11:107116335 A G 0.022867 -1.1090e-05
11:107121966 T G 1.144394 1.9114e-05
11:107122668 T C 0.055373 4.5822e-06
11:107124222 C T 0.735089 4.5379e-05
11:107131955 C A 0.033624 -4.1915e-06
11:107134434 G A 0.144574 1.2959e-05
11:107140077 A G 1.018002 9.0060e-05
11:107140967 A G 0.095810 8.6825e-06
11:107142856 C T 0.611353 4.9587e-05
11:107147367 G T 0.429163 -3.4215e-05
11:107149713 C T 0.075449 -2.1818e-05
11:107158740 G A 0.269562 6.1133e-06
11:107172127 A G 0.964995 -2.2142e-05
11:107173130 A G 0.021732 -4.4854e-06
11:107179871 A G 0.640901 3.9259e-05
11:107195225 A G 0.034172 -8.7736e-07
11:107197606 C G 0.554875 -5.7503e-05
11:107197640 C T 0.689164 6.1009e-05
11:107224415 G A 0.051021 4.2971e-05
11:107225455 C A 0.035338 -1.7242e-06
11:107229564 T C 0.104126 4.8936e-06
11:107266782 T C 0.034501 3.4423e-06
11:107268617 C G 0.024071 1.5099e-05
11:107278817 C G 0.433644 -5.4100e-06
11:107286943 T C 0.044752 -6.1613e-06
11:107289214 C T 0.360633 6.1740e-06
11:107295197 T C 0.081218 -1.4081e-05
11:107297902 A G 0.073514 -1.2925e-05
11:107299623 C A 0.044684 -5.2877e-06
11:107299631 A G 0.427749 -3.4178e-05
11:107310162 A G 0.130910 -2.7190e-05
11:107326620 G T 0.040356 1.2879e-05
11:107328673 T C 0.033288 -5.9252e-06
11:107328818 G C 0.026308 7.1388e-06
11:107330939 G A 0.035273 -2.3575e-06
11:107338517 G A 0.038799 -3.5340e-06
11:107355600 T C 1.210123 -3.9412e-06
11:107369400 C T 1.896785 6.1448e-06
11:107374531 T C 0.540851 -7.1676e-06
11:107376407 C A 0.047849 1.7526e-06
11:107377010 G C 1.833106 5.4191e-06
11:107381765 A G 1.126562 1.6775e-05
11:107381898 C T 0.032050 1.2940e-05
11:107388436 T C 0.035001 1.3271e-05
11:107391974 C G 0.034722 -2.9491e-06
11:107396158 C T 0.567243 -7.5352e-06
11:107420192 A G 1.692336 1.7570e-05
11:107427299 C T 0.114350 2.3627e-05
11:107433612 A G 1.871759 -1.2151e-05
11:107437863 C G 0.028997 1.6387e-06
11:107443420 T C 0.763304 4.9848e-05
11:107449853 A C 0.063142 -1.1939e-05
11:107458658 C T 0.029177 2.6377e-05
11:107465599 C T 0.148695 -3.6799e-05
11:107481518 T C 0.786767 2.5030e-05
11:107484999 C T 0.054163 -1.8296e-05
11:107485484 A G 0.063447 1.7968e-05
11:107492817 A C 0.077298 1.3366e-05
11:107493413 G A 0.063332 -1.1146e-05
11:107493616 A G 1.354132 1.3762e-05
11:107494204 T C 1.060486 2.7034e-05
11:107494405 T G 0.114465 6.1374e-06
11:107503967 T C 1.473694 -2.3148e-05
11:107506922 G A 0.151979 4.9558e-06
11:107509978 G A 0.567855 -6.5336e-06
11:107510529 A G 1.472524 -2.4831e-05
11:107518427 G A 0.042807 9.6231e-06
11:107520983 T C 0.045959 1.5417e-05
11:107521280 C T 0.047203 2.4865e-05
11:107530035 G A 1.384109 -1.6135e-06
11:107530433 C A 0.061540 -8.5660e-06
11:107534310 A G 0.028572 9.4419e-06
11:107539300 T C 0.038666 4.2801e-06
11:107539505 T G 0.099968 -7.6513e-07
11:107539785 T C 0.679465 -3.5658e-05
11:107544754 A G 0.158255 8.7416e-06
11:107549917 G A 0.950638 3.5690e-06
11:107556512 G A 0.453084 -2.9577e-05
11:107562052 A T 0.055726 1.6182e-05
11:107562397 A G 0.038530 5.9645e-06
11:107567288 C T 0.069839 2.3290e-05
11:107570414 A G 0.028181 1.0781e-05
11:107570711 G C 0.041536 -2.5046e-06
11:107571850 A G 0.653704 1.2956e-05
11:107573145 G T 0.597022 2.5878e-05
11:107575275 G A 1.072879 -5.7648e-06
11:107576962 T C 0.067503 -5.3134e-06
11:107577475 G A 0.130380 1.0739e-05
11:107585728 C T 0.419283 -2.8832e-05
11:107586096 A G 0.030061 -7.8461e-07
11:107598728 C T 1.162104 -1.1802e-05
11:107607165 T A 0.035739 3.9158e-06
11:107612873 C T 0.022646 1.0218e-05
11:107621538 A G 1.267855 -7.8619e-06
11:107621783 C T 0.089385 1.9828e-05
11:107623778 G A 0.128540 -7.5002e-05
11:107625861 T C 0.024227 2.1939e-05
11:107627745 T C 0.100319 -5.1316e-06
11:107629169 A G 0.997304 3.4902e-05
11:107638761 C T 0.197037 2.7724e-06
11:107661242 T G 1.251182 2.3574e-05
11:107663946 G A 0.101896 -5.0134e-06
11:107665581 C G 0.022724 1.9002e-05
11:107679828 T G 1.098340 3.4132e-05
11:107686441 C T 0.068877 -1.3077e-05
11:107690126 A T 0.033328 2.8076e-06
11:107691369 G A 0.192410 -4.4523e-06
11:107706991 A G 0.936243 1.3664e-05
11:107711692 T C 1.764872 1.8671e-05
11:107714980 C T 0.093135 9.4576e-06
11:107718486 C T 0.829278 -5.2193e-06
11:107735115 T C 0.752765 -5.5132e-06
11:107740817 A C 0.040716 9.7440e-06
11:107742547 C T 0.750807 1.4702e-05
11:107749195 T C 0.021147 9.5403e-06
11:107753547 T C 0.127619 -1.7663e-05
11:107756568 T C 0.196897 -1.3748e-05
11:107760002 A G 1.744000 1.2048e-05
11:107764172 G A 0.064702 -3.8555e-06
11:107769029 G A 0.022378 -4.1018e-06
11:107769666 A G 0.714330 6.4196e-06
11:107771148 A G 0.484444 -2.7691e-05
11:107798886 A C 0.698636 9.4228e-06
11:107807744 C A 0.095712 7.4027e-06
11:107807830 G A 1.917877 7.8566e-06
11:107808180 G A 0.062526 4.2133e-06
11:107812343 C G 0.523610 -2.8090e-05
11:107813877 A G 0.397171 -1.1367e-05
11:107814019 C T 0.131182 -8.1133e-06
11:107828267 C T 0.058987 4.9774e-06
11:107828338 T C 0.117379 -1.0902e-05
11:107833681 A G 0.115842 -2.5317e-05
11:107835404 T C 0.555130 2.2375e-05
11:107841291 C A 1.767697 -9.1718e-07
11:107844790 T C 0.221849 -6.2631e-07
11:107849560 T C 0.902367 -1.9903e-05
11:107852281 T C 0.344341 -6.0218e-06
11:107870499 G A 0.501647 1.0935e-05
11:107884273 G A 0.032652 4.9950e-06
11:107887810 G A 0.042933 3.7848e-06
11:107903818 G A 0.029762 -1.6132e-05
11:107904913 A G 0.071729 2.9416e-05
11:107923066 A G 0.207355 3.0922e-05
11:107923748 C T 0.028820 4.6162e-06
11:107925729 A G 0.257635 -1.1189e-05
11:107927153 G A 1.283991 1.4389e-05
11:107938578 A G 1.537189 1.2706e-05
11:107940166 A G 0.080583 2.3560e-08
11:107940546 G A 0.076394 3.9230e-06
11:107947059 T C 0.163848 -1.5860e-06
11:107956771 C T 0.354775 4.9980e-06
11:107957477 C T 0.815522 1.0093e-05
11:107965390 G A 0.082486 -5.6374e-06
11:107977636 T C 0.045972 4.0980e-06
11:107997208 T C 0.049219 -8.9083e-06
11:108008243 A C 0.061598 2.6243e-05
11:108012037 A G 0.041355 6.6815e-06
11:108012613 T G 0.022680 6.4667e-06
11:108014799 T C 0.608799 -1.3915e-05
11:108015769 A C 1.149636 5.9527e-06
11:108022061 T A 1.097707 -2.6502e-05
11:108032707 T G 0.076142 -2.0884e-05
11:108034124 G A 0.874645 3.0265e-05
11:108040484 T G 0.198308 -3.6521e-06
11:108044091 A T 0.283559 5.3005e-05
11:108057856 A G 1.124369 -3.0786e-05
11:108061379 T C 1.960117 9.3074e-06
11:108090335 C T 0.046479 -1.4951e-05
11:108092637 T G 0.193239 -1.0009e-05
11:108095034 A G 0.044935 -1.1898e-05
11:108098576 G C 0.029776 -7.5017e-06
11:108107914 A T 0.031510 1.3586e-07
11:108115587 T C 0.028161 8.4063e-06
11:108116371 A T 0.034257 -7.5118e-06
11:108138003 C T 0.027947 -2.1466e-05
11:108143456 G C 0.055138 -3.8929e-05
11:108175394 C T 0.065232 1.6827e-05
11:108175462 A G 0.290052 -7.3598e-06
11:108178926 G A 0.029381 -1.6863e-05
11:108195779 C A 0.108978 -1.8287e-05
11:108200746 C T 0.039040 5.0268e-06
11:108205329 G A 1.107122 -2.8736e-05
11:108205565 C T 0.028144 -2.2374e-05
11:108210795 G A 0.046632 -1.2664e-05
11:108215397 G T 0.194177 -1.2858e-05
11:108224615 C A 0.084057 -1.2595e-05
11:108251498 A C 0.031962 2.5191e-05
11:108253700 C T 0.052990 1.5070e-07
11:108254454 C G 0.098734 3.2241e-07
11:108273614 A C 0.036919 -5.6361e-06
11:108277724 C T 0.036167 8.7876e-06
11:108283161 A C 1.106027 -2.6245e-05
11:108286617 G A 0.153386 7.1532e-06
11:108291017 C A 0.362948 -1.6344e-05
11:108306236 A C 0.817895 -2.5833e-05
11:108338339 G C 0.048318 -6.6980e-07
11:108339044 T C 0.057685 -1.2599e-05
11:108346177 C T 0.874526 2.9352e-05
11:108357137 A G 0.053007 -4.4055e-05
11:108357487 T C 0.074385 -7.7498e-06
11:108359161 A G 0.298593 3.8601e-06
11:108368145 C A 0.340788 -1.4781e-06
11:108379874 C A 0.249374 -3.3699e-05
11:108380312 C T 0.033988 3.4062e-06
11:108381247 T C 0.486120 5.7384e-06
11:108381644 C T 0.069499 -2.4920e-05
11:108382303 G A 0.036354 -2.1221e-05
11:108384021 C G 0.035045 1.3501e-05
11:108384207 T C 0.849133 7.3009e-06
11:108384661 A C 0.081864 -5.5435e-06
11:108385251 T C 0.081725 -7.8728e-06
11:108409442 G A 0.345432 -4.7897e-06
11:108409784 A T 0.343498 -4.5405e-06
11:108413853 T C 0.297580 5.1038e-06
11:108415564 A C 0.039924 1.5625e-06
11:108422389 A G 0.573237 -1.6061e-05
11:108430237 A G 0.552821 2.6214e-05
11:108431166 T C 0.027998 -2.1310e-05
11:108433891 G A 0.029191 1.4955e-05
11:108434734 T C 0.035916 -2.5211e-05
11:108439892 C T 0.053772 1.5725e-05
11:108440430 G A 0.061676 2.6698e-05
11:108441983 C A 0.348472 1.3908e-06
11:108445536 C A 1.123913 -9.4582e-06
11:108457675 T C 0.841466 1.8492e-05
11:108460772 T C 0.603190 2.0687e-05
11:108464209 C T 0.990858 -1.5476e-05
11:108468768 G A 0.155470 -5.7642e-06
11:108471875 G A 0.151710 -6.3844e-06
11:108482248 C T 0.089548 1.0524e-05
11:108483018 C T 0.106353 4.8022e-06
11:108485402 C A 1.029283 7.2211e-06
11:108487317 G A 0.199471 1.0337e-06
11:108487622 G T 0.069265 6.0735e-06
11:108495448 A G 0.039064 1.3308e-05
11:108496357 G T 0.120867 -2.2058e-05
11:108502718 A G 0.415513 1.9626e-05
11:108510561 C G 0.091166 -5.0070e-06
11:108518303 C A 0.843357 -1.1889e-05
11:108519186 C T 0.320270 -2.4680e-05
11:108525801 A G 1.692649 -2.2379e-05
11:108529341 C A 0.079685 1.6169e-07
11:108533285 A G 0.067843 1.0518e-05
11:108536300 T C 0.064236 -4.2960e-06
11:108539446 G A 0.037075 1.8866e-05
11:108541792 T C 0.040043 5.2941e-07
11:108548429 A T 0.055067 1.4029e-05
11:108559553 G A 0.169087 -5.4907e-07
11:108569139 G A 0.176716 -6.9348e-06
11:108570552 A G 0.041107 -9.6826e-06
11:108601047 T C 0.123193 1.9160e-05
11:108603005 A G 0.029697 -2.2229e-05
11:108608947 C G 0.199308 -5.5491e-06
11:108618812 C A 0.068109 -6.7893e-06
11:108631472 A G 0.152608 -1.2115e-05
11:108637788 T G 0.269960 -1.3304e-05
11:108637862 G A 1.498179 -2.0266e-05
11:108662808 C T 0.050222 3.5697e-05
11:108670619 G A 0.057280 3.5437e-05
11:108671888 C T 0.331354 1.8583e-05
11:108693299 A G 0.026372 2.1221e-05
11:108697131 G A 0.055903 -2.6697e-05
11:108711110 G A 0.060507 5.8751e-06
11:108711680 C T 0.069231 -1.5381e-05
11:108717748 G A 0.583882 -5.7649e-06
11:108723102 C T 0.317064 8.7077e-06
11:108741560 A G 0.040295 6.6535e-06
11:108745546 T C 0.088793 7.3814e-06
11:108745926 A G 0.071155 -1.8867e-05
11:108759755 G T 1.262310 -2.3203e-05
11:108802585 C T 0.037619 3.8685e-06
11:108807142 T C 0.247327 1.9556e-05
11:108814206 T C 0.033107 1.7835e-05
11:108819045 T G 1.252988 -1.2715e-05
11:108821443 C G 0.148630 1.3825e-05
11:108822911 G A 0.044082 1.2948e-05
11:108824752 G A 0.778376 -1.4040e-05
11:108826776 T C 0.613185 2.1921e-05
11:108838910 C T 1.049325 -1.6858e-05
11:108844460 T C 0.066171 -3.3387e-06
11:108844754 T C 0.186657 -1.4609e-05
11:108846490 C T 1.768996 5.8323e-05
11:108854450 A C 1.134936 2.0508e-05
11:108858032 C A 0.228873 -2.6245e-06
11:108860661 A G 0.522138 2.9040e-05
11:108864444 G A 0.129751 -2.1284e-05
11:108887564 T G 0.701251 -2.1200e-05
11:108891040 C A 0.064736 -5.9132e-06
11:108896862 G T 1.353187 1.9165e-05
11:108902163 T C 0.267178 2.6978e-05
11:108906244 G A 0.407431 -8.9668e-06
11:108907445 T C 0.032842 2.3004e-05
11:108917588 T G 0.072426 -3.9124e-06
11:108921295 C T 0.174693 7.2650e-05
11:108933036 T C 0.089313 1.0805e-05
11:108938121 G T 0.062006 2.1305e-05
11:108944384 A G 0.029714 8.4667e-06
11:108957523 T C 0.044092 -3.2431e-05
11:108959955 G A 0.149317 -4.6725e-06
11:108959994 C T 0.394553 3.4203e-05
11:108979091 G A 0.032713 8.4256e-06
11:108983624 T C 0.131342 -3.7246e-06
11:108983661 C T 0.083554 -2.0436e-05
11:108985064 A G 0.083724 -1.7523e-05
11:108985184 G A 0.166003 -1.7234e-05
11:108990734 G A 0.110379 4.5530e-06
11:108991573 T C 0.362445 4.4753e-05
11:108995326 G A 0.267719 -2.7775e-05
11:109002097 T C 0.188473 3.2384e-05
11:109003159 A G 0.072885 -1.4798e-05
11:109004454 T C 0.278109 6.9291e-05
11:109005880 C T 0.132613 -7.3363e-06
11:109018174 G C 0.306776 5.7644e-05
11:109018433 A G 0.037935 -9.4271e-08
11:109019127 T C 0.678686 1.3354e-05
11:109020185 A G 0.049083 2.8203e-05
11:109033318 G C 0.092108 6.9098e-06
11:109038332 A C 0.077166 -1.0099e-05
11:109038527 T C 0.068302 1.3260e-06
11:109041314 A G 0.075452 7.9511e-06
11:109054395 G T 1.155124 -2.1783e-05
11:109056844 A G 0.060027 2.8301e-05
11:109064775 T G 0.153495 -1.1035e-06
11:109066777 T C 0.083789 -1.3174e-05
11:109068855 C T 0.289471 -1.1548e-05
11:109077233 A G 0.073820 -5.6033e-06
11:109081207 C G 0.137441 -2.0493e-05
11:109093093 G C 0.084394 5.0646e-06
11:109094318 T C 0.059065 2.4274e-05
11:109096368 C T 0.193430 -9.0973e-06
11:109107701 T C 1.363472 -1.3797e-05
11:109112489 G A 1.398425 -1.8171e-05
11:109119299 C T 0.034372 -1.2642e-05
11:109150136 T C 0.061605 1.4679e-05
11:109152736 T C 0.123730 1.1081e-06
11:109153119 C T 0.051487 -7.4043e-07
11:109155132 T C 1.174768 -1.3750e-05
11:109156695 C A 0.053469 3.3654e-06
11:109158111 C A 0.107944 1.9729e-05
11:109158402 A G 0.060643 -2.8086e-07
11:109161006 C A 0.021878 -5.5418e-06
11:109169884 C T 0.024210 2.0928e-05
11:109173027 G T 0.052735 2.3301e-05
11:109176047 A G 0.088205 2.4145e-06
11:109179660 G A 0.155409 -3.6537e-05
11:109181968 T C 0.095559 -5.8606e-06
11:109187865 A G 0.558883 2.2722e-05
11:109188734 G A 0.077264 1.5908e-05
11:109189444 G T 0.682650 2.4481e-06
11:109190345 T C 0.686944 -1.4039e-06
11:109207028 A G 0.118406 8.6732e-06
11:109209479 C T 0.734855 1.8351e-05
11:109221552 A G 0.085767 -3.2077e-05
11:109221594 A G 0.039822 9.2069e-06
11:109224385 C T 0.230301 6.0107e-06
11:109240995 C T 0.130931 5.9600e-06
11:109246934 T C 0.041920 5.2436e-06
11:109250118 G A 0.049005 2.5667e-07
11:109253445 C A 0.042644 3.5524e-06
11:109254949 G C 1.709737 1.5115e-05
11:109255827 A C 0.043691 8.1075e-06
11:109259613 A G 0.148936 -2.7844e-05
11:109265856 C G 0.038282 -1.8688e-05
11:109272259 A G 0.026678 -1.8927e-06
11:109281956 A G 0.038666 4.2538e-06
11:109288008 C T 0.048988 -9.7289e-06
11:109296449 G C 0.048852 3.8587e-06
11:109311661 T C 0.111429 -2.6854e-05
11:109313465 G C 0.063345 -1.2733e-05
11:109314550 C T 0.030150 -8.8707e-06
11:109316784 T C 0.733753 1.4372e-05
11:109326559 C T 0.041049 1.6734e-05
11:109330334 T G 0.047043 1.3319e-05
11:109334961 C T 0.113462 -1.6807e-05
11:109336616 T C 0.091482 -2.2206e-05
11:109350654 C T 0.112374 -2.1669e-05
11:109362349 T C 0.070390 4.4870e-06
11:109374953 C A 0.798550 2.6127e-05
11:109385473 C T 0.811364 2.4147e-05
11:109393022 G T 0.080593 -1.5563e-05
11:109394473 A G 0.079583 1.2495e-05
11:109398035 A G 0.182764 5.6804e-06
11:109403570 C T 0.069254 3.5364e-06
11:109416276 A G 0.224432 1.3181e-05
11:109421369 A C 0.159006 1.6825e-05
11:109424929 A T 0.067061 -4.8987e-08
11:109438867 C T 0.077200 -9.3211e-06
11:109454993 C T 0.223232 -3.1679e-05
11:109455220 C T 0.042919 -1.5075e-05
11:109465613 G T 0.050256 1.9221e-05
11:109465968 G A 0.775030 -4.9209e-07
11:109469491 A G 0.163769 2.0917e-05
11:109487029 T C 0.068755 1.9396e-05
11:109495115 A G 0.045972 -4.8125e-06
11:109495509 G A 0.684571 1.7470e-05
11:109515486 T C 0.066548 1.6821e-06
11:109527189 C T 0.056757 -1.5867e-05
11:109527614 A G 0.072403 -8.5564e-06
11:109529433 G A 0.189730 5.5859e-06
11:109529484 A G 0.046561 2.6124e-05
11:109540319 G A 0.033631 -2.2190e-05
11:109545388 T C 0.036273 1.1637e-05
11:109545502 C A 0.082881 -2.6613e-05
11:109547287 A G 0.082249 3.0227e-05
11:109547781 T C 0.069768 1.0956e-05
11:109571209 T C 0.417192 -7.9029e-05
11:109578287 T C 0.028351 2.8671e-06
11:109592186 T C 0.180340 7.9168e-06
11:109595644 G A 1.294931 -1.9943e-05
11:109608010 T G 0.307188 -8.7985e-05
11:109612632 T G 0.020725 -4.8553e-06
11:109615462 T C 0.029357 2.6444e-05
11:109615595 T C 0.160509 -5.7845e-06
11:109628565 C A 0.037330 -7.8676e-06
11:109640323 G T 0.315867 3.0163e-05
11:109644868 T C 0.217065 -4.3707e-05
11:109645430 A G 0.515603 9.3981e-05
11:109650789 A G 0.029980 -2.3707e-06
11:109651748 T C 0.046255 -9.3617e-06
11:109660227 A G 0.031346 -2.8584e-07
11:109690048 G C 0.054792 1.2254e-05
11:109691173 C T 0.035895 -3.1500e-06
11:109704686 C A 0.044901 1.2313e-05
11:109707036 A G 0.742579 1.3261e-05
11:109719117 T C 1.964091 -6.9334e-07
11:109727229 C T 0.048288 2.0802e-05
11:109727599 A G 1.963530 -1.7467e-06
11:109727958 T C 0.033998 8.8570e-06
11:109728955 G A 0.047686 3.8773e-07
11:109739370 G T 0.041369 -2.3359e-05
11:109739968 A G 1.279425 -1.1528e-05
11:109770011 G A 0.039305 2.2255e-06
11:109778309 C T 0.029782 1.5592e-05
11:109787424 C T 0.749600 8.2853e-06
11:109801673 T C 0.062149 2.1235e-05
11:109802866 G A 0.035657 -2.3234e-06
11:109813282 G A 0.022541 9.9672e-06
11:109814395 T C 0.039611 -1.8209e-05
11:109825118 G A 0.036891 -9.3965e-06
11:109825345 C T 0.729752 2.1243e-05
11:109831743 C T 0.741416 1.5445e-05
11:109842329 C T 0.794627 8.1807e-06
11:109849271 T G 0.170413 -1.8227e-05
11:109852602 T G 0.081776 1.2102e-05
11:109854485 T C 0.090058 1.8469e-05
11:109864038 C T 0.387039 2.4609e-05
11:109865590 C T 0.983137 2.5129e-06
11:109866912 G A 1.070376 1.3621e-05
11:109867104 G C 0.589672 -1.8448e-06
11:109867119 C T 0.070441 3.5777e-05
11:109868460 A G 0.037184 3.4619e-07
11:109868601 A G 0.066953 -9.6755e-06
11:109870952 A G 1.340686 -1.6571e-05
11:109871353 T G 0.047438 -1.7304e-06
11:109872422 C G 0.164640 1.1809e-05
11:109881826 T C 0.543445 1.8221e-05
11:109884846 C T 0.020889 -1.4022e-05
11:109885880 G A 0.035562 -4.0439e-06
11:109888752 C T 1.359395 1.8369e-05
11:109892157 A C 0.549330 3.9530e-06
11:109896764 T C 0.099778 -6.2923e-06
11:109898177 G A 0.110640 3.5207e-05
11:109899088 A C 0.050096 -1.5356e-05
11:109902172 C T 0.033519 1.6903e-05
11:109902324 T G 0.027865 3.3094e-05
11:109904780 T C 0.218598 -3.4996e-06
11:109907354 C T 0.432675 -1.5728e-05
11:109907621 A G 0.045024 2.1379e-05
11:109915378 A G 0.225323 3.9750e-06
11:109919350 G T 1.484247 3.9596e-05
11:109928038 C T 0.435483 -1.2099e-05
11:109934487 T C 1.521553 2.4851e-05
11:109935554 A C 0.113850 -1.8428e-06
11:109939885 G A 0.493131 -3.4165e-06
11:109940267 A G 0.439461 2.6537e-05
11:109953544 A G 0.043283 2.0028e-05
11:109954125 A G 0.054166 -3.8304e-06
11:109958809 C A 0.077873 -4.9152e-05
11:109964534 G A 0.078818 2.3515e-05
11:109965739 T C 0.042573 1.7022e-05
11:109967036 G A 0.022296 -6.8540e-06
11:109972083 G T 0.868784 1.1422e-05
11:109973765 A G 0.512649 -8.0168e-05
11:109977505 A G 0.272268 2.1985e-05
11:109977795 C A 1.414758 -5.8818e-05
11:109980556 A G 0.022228 -8.3620e-06
11:109995944 T C 1.405072 -4.6725e-05
11:109996397 G A 0.058732 -6.5507e-06
11:109997854 T C 0.022157 -1.2333e-05
11:110011464 G A 1.008445 2.0489e-05
11:110019059 C G 0.042165 9.0958e-06
11:110021656 C A 0.021511 3.9599e-06
11:110023077 G A 0.439852 3.1177e-05
11:110023537 T C 0.083979 2.1063e-07
11:110030228 G A 0.025842 1.3798e-05
11:110033055 C T 0.037218 5.9308e-06
11:110033291 A C 0.519245 3.9334e-05
11:110036365 C A 0.052140 -5.2746e-05
11:110044209 G A 0.026196 -8.9550e-06
11:110044245 C G 0.101114 -8.8984e-06
11:110045141 G A 0.573414 -4.1335e-05
11:110048680 A C 0.053812 1.4858e-06
11:110051807 A G 1.057539 1.6684e-05
11:110075862 A G 0.057273 1.3395e-05
11:110103924 C A 0.837142 5.8750e-06
11:110132133 G C 0.059266 1.3796e-05
11:110140907 T C 0.027396 -5.5591e-06
11:110146023 A G 0.026852 -1.1137e-05
11:110147151 A G 0.061340 1.3674e-05
11:110158679 C T 0.052527 1.7041e-06
11:110162430 C T 0.712446 4.5695e-06
11:110166684 C T 1.529499 6.6390e-06
11:110176577 T C 0.020970 1.0938e-05
11:110179047 A G 0.033073 -1.6635e-05
11:110181867 T C 0.025488 -6.2603e-06
11:110192424 G A 1.559295 -1.8218e-05
11:110198936 A G 0.058086 -4.1096e-05
11:110201822 A G 0.351559 1.2877e-06
11:110202190 G A 0.727110 2.5751e-06
11:110203900 C A 0.670312 -3.1615e-05
11:110204474 G A 0.031761 1.0431e-05
11:110204650 G A 0.600062 2.8708e-05
11:110218180 T C 1.615388 4.0083e-05
11:110219660 T C 0.268124 8.7433e-06
11:110225438 C T 0.448613 1.0547e-05
11:110226031 A G 0.059473 1.1902e-05
11:110227864 G A 0.597583 1.6108e-05
11:110231401 G A 0.534041 -1.1684e-05
11:110242183 C T 1.803555 1.2013e-05
11:110243922 T G 0.384795 1.1841e-05
11:110250955 T C 0.131842 1.8230e-05
11:110278508 G A 0.700622 5.1941e-07
11:110303767 C T 0.585847 2.5657e-05
11:110305005 T C 0.242921 -1.2383e-05
11:110307019 G A 0.028365 9.7610e-06
11:110307211 T C 0.521951 1.9200e-05
11:110319009 T C 0.304345 -2.6473e-06
11:110324599 A G 0.035566 -1.4660e-05
11:110341077 G A 0.034603 -1.1430e-06
11:110341416 T C 0.131594 2.9204e-05
11:110349016 T G 0.024404 -7.2887e-06
11:110355382 C A 0.674498 1.1650e-05
11:110369463 T C 0.348013 -1.9591e-05
11:110376540 A G 0.072039 2.3447e-05
11:110383381 G C 0.355584 -3.3057e-06
11:110383870 T C 0.104983 1.2579e-05
11:110388090 T C 0.057324 1.5746e-06
11:110390016 G A 0.083527 1.8293e-05
11:110395579 A G 0.360395 2.7697e-05
11:110395858 C A 0.142895 2.2247e-05
11:110408544 C T 0.064488 -9.6573e-06
11:110419284 T C 1.152693 -1.5259e-05
11:110434404 A G 1.680498 3.0586e-05
11:110435636 G A 0.348754 -2.9338e-05
11:110442805 T C 0.061737 -2.5668e-06
11:110443638 T C 1.690875 2.1697e-05
11:110445651 G A 0.142789 2.3587e-05
11:110449764 C A 0.027467 -2.7637e-05
11:110460079 A G 0.062057 2.4811e-05
11:110464628 G T 0.827993 -1.0109e-06
11:110473123 C T 0.064736 1.1858e-05
11:110474298 C T 0.056583 4.2536e-06
11:110474423 C T 0.052670 2.3347e-06
11:110475309 C T 0.163331 -2.7877e-06
11:110504098 T C 0.028491 2.3151e-05
11:110528237 T C 0.050872 7.4190e-06
11:110536096 T C 0.133171 8.8887e-05
11:110541748 G T 0.076221 4.1260e-06
11:110543520 T C 0.421058 5.8425e-06
11:110553025 G A 0.060367 7.5086e-06
11:110562817 G A 0.029089 1.9322e-05
11:110562899 C T 0.180551 -5.9318e-06
11:110571046 C T 0.192882 7.8220e-08
11:110574690 A G 0.313936 1.5707e-05
11:110578298 T C 0.063685 -1.6358e-05
11:110585267 A C 0.044320 1.8050e-05
11:110585990 C T 0.459279 1.2050e-05
11:110591642 G A 0.043157 7.8777e-06
11:110602398 T C 0.324697 1.7404e-05
11:110608950 T C 0.135027 -2.0917e-06
11:110638844 T C 0.178786 5.4487e-05
11:110643147 C T 0.743177 3.1977e-05
11:110664277 A G 1.966039 -1.5622e-05
11:110671969 T C 0.020423 1.2718e-05
11:110680974 A G 1.110396 -3.0090e-06
11:110681446 C G 1.043171 5.6325e-06
11:110683428 T C 0.032003 -2.0061e-05
11:110686062 C T 0.448746 1.3302e-05
11:110688722 A G 0.055376 3.7580e-06
11:110689827 C T 0.070387 6.9489e-06
11:110689944 T G 0.052259 -1.5140e-05
11:110690229 A G 0.039040 -3.0315e-06
11:110700559 G A 0.073691 -3.4733e-05
11:110701446 A G 0.665464 -8.4787e-06
11:110703667 C T 0.286918 -3.2837e-06
11:110704426 A G 0.202881 -2.7454e-05
11:110707657 C G 1.114503 3.0041e-05
11:110721187 A G 0.323106 -2.0192e-05
11:110722129 T C 1.437584 -7.3612e-06
11:110728257 T C 0.246463 6.6071e-06
11:110737507 A G 0.049399 1.5919e-05
11:110742012 A C 0.137995 4.0016e-05
11:110743602 C T 0.039190 2.2244e-05
11:110745376 G A 0.982712 4.2385e-05
11:110747736 G A 1.919196 5.1155e-06
11:110753016 C T 0.259573 -4.3692e-05
11:110755753 A C 0.049501 -2.4415e-07
11:110766468 C T 0.077547 -4.5597e-06
11:110776750 C A 0.551703 2.9070e-07
11:110776868 A G 0.078560 -2.5551e-05
11:110788695 T C 0.131876 8.3599e-06
11:110798764 G C 0.026267 -1.8649e-05
11:110799068 A G 0.039343 -1.2683e-05
11:110802295 A G 0.036195 -2.2475e-05
11:110806456 A G 0.156739 3.2542e-05
11:110810169 C A 0.471654 -7.7315e-06
11:110813165 G A 0.053268 7.9160e-07
11:110814576 C T 0.110780 -3.0623e-06
11:110817637 T C 1.786573 1.4299e-06
11:110818886 A G 0.073572 9.6539e-06
11:110823269 G A 0.552318 -4.8110e-05
11:110823548 T G 0.940221 -1.1754e-05
11:110825946 T C 0.094454 5.9875e-06
11:110826621 C T 0.500512 2.6812e-07
11:110827195 G C 0.222158 -2.1037e-05
11:110828410 C T 0.167067 -1.3398e-07
11:110833266 C A 1.211639 -9.3375e-06
11:110834647 T C 0.024934 -3.2968e-06
11:110836171 A G 0.064393 9.7469e-06
11:110838693 C T 0.476839 1.3085e-05
11:110840714 C T 1.878419 6.2698e-06
11:110849111 T C 0.356954 4.4289e-06
11:110852533 T C 0.039815 -2.8402e-06
11:110860981 A G 0.099775 -9.8240e-06
11:110870302 G T 0.066518 -2.2148e-05
11:110876642 C T 0.126844 -1.6180e-05
11:110876721 T C 0.060350 -4.8802e-06
11:110877746 G T 0.778199 -4.5363e-06
11:110878988 C T 0.507733 -1.1825e-05
11:110890138 T C 0.609513 -2.0658e-05
11:110905063 C T 0.179456 2.3785e-06
11:110908548 T C 0.625108 -1.9489e-05
11:110908643 T C 0.152343 1.9202e-05
11:110914603 T C 0.320477 9.5976e-05
11:110920797 G A 0.089497 2.7485e-05
11:110929969 G A 0.418957 2.4762e-05
11:110933406 G A 0.033577 1.0746e-05
11:110936275 T C 0.835394 2.2178e-05
11:110937903 T G 0.272873 3.4738e-06
11:110941177 G A 0.163236 -6.0695e-06
11:110949867 C T 0.355475 -4.5797e-05
11:110951865 G C 0.023870 -7.3646e-06
11:110952487 C T 0.028943 -1.2021e-05
11:110952549 C T 0.039173 -1.9525e-05
11:110953525 A G 0.065742 2.7835e-05
11:110961447 C A 0.270847 2.9963e-05
11:110963461 C T 0.213349 3.8835e-06
11:110980434 A C 0.028531 1.1068e-05
11:110984561 T C 0.700054 -1.4419e-05
11:110995971 G A 0.323184 -4.0127e-05
11:110998694 T C 0.044786 -4.3494e-06
11:111000262 C T 0.129095 2.2098e-05
11:111001793 A C 0.051297 9.4494e-06
11:111020436 T C 1.881533 4.6781e-05
11:111021891 T G 0.272744 1.2767e-05
11:111026414 A G 0.426246 -3.2668e-05
11:111029444 A G 0.123193 -6.5510e-06
11:111033744 G A 0.051827 -6.4316e-06
11:111034095 A G 0.095076 -1.2101e-06
11:111041557 T G 0.070030 2.0307e-05
11:111042157 G A 0.114020 2.2382e-05
11:111048374 T C 0.071984 4.4171e-06
11:111051547 T C 0.126664 -2.5293e-05
11:111056158 A G 0.165548 -7.6432e-06
11:111056615 T C 0.733077 4.8086e-05
11:111061013 G C 0.200505 1.5206e-05
11:111061571 C T 0.056423 2.7837e-05
11:111071187 T C 1.830628 4.3896e-05
11:111080460 A C 1.751612 6.8113e-05
11:111084209 A G 0.349838 -2.7854e-05
11:111089358 A G 0.035413 8.7182e-06
11:111089423 C T 0.071332 -5.0000e-06
11:111091754 G C 1.843010 4.5873e-05
11:111102284 T C 0.039149 -3.0425e-06
11:111105024 C A 1.144703 2.7612e-05
11:111109258 A G 0.442446 1.7392e-05
11:111111747 G A 1.879697 2.6729e-05
11:111112658 A G 0.340876 -2.1655e-05
11:111113174 G C 0.047941 1.8760e-06
11:111114203 T C 0.048594 3.3151e-05
11:111115013 C T 1.921437 -7.7999e-06
11:111117744 A C 0.494586 1.0987e-05
11:111121609 G A 0.038391 -1.5203e-05
11:111124487 C T 0.474857 8.0982e-06
11:111125512 A G 1.316401 9.0170e-06
11:111128963 A G 0.021089 -1.9001e-05
11:111132212 T C 0.161264 -1.9984e-05
11:111133021 G T 0.049845 4.3767e-06
11:111136809 T C 0.556075 3.1902e-05
11:111137337 G A 0.041311 1.7849e-05
11:111138432 A G 0.050287 -9.0340e-06
11:111148851 A C 0.055118 5.0444e-06
11:111154350 C T 0.573635 -3.5434e-06
11:111159100 C T 0.031258 -4.5599e-07
11:111164420 G T 0.072620 -1.7042e-05
11:111164724 T G 0.228529 -2.0252e-05
11:111165009 T C 1.391826 2.3879e-05
11:111165100 G A 0.040203 1.9998e-07
11:111170444 A G 0.082126 -2.1765e-05
11:111171709 A C 1.393999 2.4521e-05
11:111178240 C A 0.090112 4.4831e-06
11:111179054 G A 1.123750 -3.8637e-06
11:111181120 T C 1.088392 -9.7488e-06
11:111181730 A G 0.552971 2.0128e-05
11:111183157 G A 1.336616 -1.5051e-05
11:111183251 T C 0.079206 -2.9270e-05
11:111195279 T C 0.094991 -1.7905e-05
11:111202486 T C 0.926679 -2.7446e-05
11:111204938 G A 0.500134 2.2532e-05
11:111209539 A G 0.020294 2.9591e-06
11:111213349 A G 0.210711 -9.7424e-06
11:111213944 A G 0.814278 -2.6395e-05
11:111216341 A C 0.598920 1.8257e-05
11:111225028 A G 0.058355 -4.5654e-06
11:111227207 T C 0.027284 -3.7786e-06
11:111227852 C A 0.099683 -7.6925e-06
11:111233311 G T 0.152723 -5.7443e-05
11:111238265 G T 1.332836 -1.4230e-05
11:111239379 T C 0.043674 -2.6584e-06
11:111239531 G A 0.157344 6.3640e-05
11:111240507 G A 0.064376 -1.4252e-05
11:111246861 C T 1.503085 -8.8667e-06
11:111250761 G A 0.060085 -1.0349e-06
11:111257068 C T 1.529070 3.0123e-06
11:111270228 G A 1.463984 1.2241e-05
11:111275133 A G 1.277293 1.6510e-05
11:111287157 C T 0.863052 -4.2828e-06
11:111287650 T C 0.036140 -8.9201e-06
11:111291912 C T 1.925218 1.1819e-07
11:111295779 C T 0.620308 2.0861e-05
11:111300824 G T 0.640156 1.1641e-05
11:111308899 C T 0.752629 1.3711e-05
11:111308936 A G 0.047125 -4.2367e-06
11:111309553 C T 0.337130 1.4195e-05
11:111314721 T C 0.482499 5.6923e-06
11:111316093 A C 0.096409 1.8832e-05
11:111318266 C T 0.082473 2.5447e-05
11:111318418 G A 0.123067 2.8707e-05
11:111320003 G A 0.097252 1.8655e-05
11:111323581 C G 1.748457 3.2836e-05
11:111323956 T C 0.251923 3.4256e-05
11:111324622 C T 0.257707 -9.5271e-06
11:111328249 T C 0.128887 -5.8937e-06
11:111330986 G A 1.306351 8.6285e-06
11:111338880 T C 0.816223 4.7704e-07
11:111356744 T C 0.037554 -1.5971e-05
11:111363161 T C 0.080875 3.4943e-05
11:111373103 G A 0.718399 -1.4885e-06
11:111379979 G C 0.050875 -3.4562e-06
11:111384426 G T 0.291545 -2.8768e-05
11:111390314 A G 0.021296 -4.0694e-06
11:111399988 C G 1.939810 4.9216e-06
11:111415996 G A 0.042678 -1.4077e-05
11:111417684 G A 0.049059 -2.0115e-05
11:111420936 C T 0.778587 1.7468e-05
11:111422878 C A 0.107611 -2.7389e-05
11:111434477 C T 0.076887 9.3565e-07
11:111443251 T G 0.055169 -6.3625e-06
11:111446597 G C 0.080389 -1.6918e-05
11:111447850 G A 0.048668 -1.9904e-05
11:111451869 G T 1.424084 -2.4626e-05
11:111489968 A G 0.026661 -9.2987e-07
11:111493740 T C 0.049828 9.7323e-06
11:111494947 T A 1.433212 -1.2369e-05
11:111500668 T C 0.038435 -2.0108e-06
11:111501940 A G 0.077496 -6.2360e-06
11:111505880 C T 1.450245 -1.2869e-05
11:111513576 G C 0.027256 1.7343e-05
11:111525069 C T 0.766691 -4.8096e-05
11:111552788 C T 0.033934 -4.3818e-06
11:111604838 A G 0.026301 5.2613e-07
11:111605299 T C 0.038833 -6.6198e-06
11:111606412 T C 0.364216 -1.7509e-05
11:111608258 G C 0.084401 1.6092e-05
11:111635566 T C 0.028477 1.3044e-05
11:111635642 G A 0.047258 -1.9504e-05
11:111636203 T G 0.036677 7.7769e-06
11:111647844 C A 1.837295 9.3951e-06
11:111675998 C G 0.040890 -1.0690e-05
11:111690463 A G 0.029113 1.5144e-05
11:111694490 C T 1.260566 -1.5534e-05
11:111697513 C A 0.048927 1.0887e-05
11:111708280 A G 0.025162 9.7933e-06
11:111712942 C A 0.114251 9.5630e-06
11:111724133 T C 0.666913 -2.6917e-05
11:111747725 T C 0.041610 -2.7103e-05
11:111747862 T C 0.028028 1.5489e-05
11:111749349 T A 1.647296 -5.4164e-07
11:111750430 G A 0.592881 8.8038e-06
11:111779861 G A 0.047608 -2.1362e-06
11:111782284 T C 0.042454 -1.4448e-05
11:111784816 A G 0.036871 -1.3161e-05
11:111795085 G C 0.679359 -1.4867e-05
11:111809507 A G 0.038323 -6.8867e-06
11:111817914 C T 0.747631 -7.8440e-06
11:111820440 T C 0.074725 1.7028e-05
11:111830497 A G 1.942149 -4.2747e-06
11:111838977 C T 0.041831 -1.6646e-05
11:111851252 A G 1.961589 -1.2104e-05
11:111864601 T C 0.105782 6.4404e-06
11:111883314 G A 0.150184 1.4406e-05
11:111889395 G C 0.085499 -1.1050e-05
11:111896324 T C 0.719756 -7.7492e-06
11:111901580 T C 0.082510 -1.0876e-05
11:111908162 C T 0.750150 -1.1906e-05
11:111908612 G A 0.186766 -1.4566e-05
11:111916647 A G 0.728647 -1.3885e-05
11:111927279 G T 0.037939 1.3861e-06
11:111932757 A G 0.074585 1.5981e-05
11:111941959 A G 0.216824 2.5262e-06
11:111955502 T C 0.712793 -7.5190e-06
11:111963078 A G 0.039095 -4.5885e-06
11:111980404 T A 0.113071 2.6067e-05
11:111986264 C G 0.241041 -1.5458e-06
11:111989615 A C 0.068829 -1.6548e-05
11:111989622 A G 0.073657 2.3952e-06
11:111989668 T G 0.499679 -6.6581e-06
11:111990025 G T 0.321593 -1.5643e-06
11:111993125 C T 0.234224 2.4841e-05
11:111993847 A G 0.485566 -2.3761e-05
11:111996085 T C 0.347628 -1.0744e-05
11:112000248 G A 0.067432 -7.4776e-06
11:112014328 A G 0.041906 -9.5772e-06
11:112021982 G A 0.028433 -7.1483e-06
11:112023827 G C 0.518269 -4.2649e-05
11:112032046 A G 1.974546 -4.2658e-06
11:112040027 G A 0.516549 2.0930e-05
11:112040136 C T 0.220268 2.4928e-05
11:112045768 G A 0.116332 -2.2502e-05
11:112047773 C A 0.056685 7.4259e-06
11:112049529 C A 0.158595 -1.1088e-05
11:112050057 G C 0.105619 3.3536e-06
11:112051169 T A 0.669564 1.7244e-05
11:112064431 C T 1.977680 -6.1954e-06
11:112065434 C T 1.977061 -1.0431e-05
11:112080424 C T 0.488582 1.6750e-05
11:112085316 C T 1.078883 -2.5489e-05
11:112091299 T G 1.436762 -2.2595e-05
11:112091511 C T 1.455002 -2.6942e-05
11:112096915 G A 0.049314 -1.2132e-05
11:112099410 C T 0.297206 7.1438e-06
11:112101559 T C 0.057508 7.7787e-06
11:112102365 A G 0.122642 6.4128e-06
11:112110091 G T 0.592314 -5.8713e-05
11:112119960 A G 0.028688 -2.5506e-05
11:112123095 G A 1.430373 -3.4830e-06
11:112131255 C G 0.040852 4.9001e-06
11:112135555 A G 0.030792 5.4901e-06
11:112136746 G A 0.067187 -9.3142e-06
11:112139508 A G 0.034862 -7.9002e-06
11:112140453 G A 1.474948 -2.2972e-05
11:112147659 G A 1.475778 -1.6047e-05
11:112154139 T C 0.072287 6.5458e-06
11:112155426 T C 0.199845 -1.7643e-05
11:112166158 A G 0.044429 -4.0385e-05
11:112172189 T C 0.148453 3.5942e-05
11:112187392 G A 0.810259 -2.6903e-05
11:112189184 T C 0.028062 4.7517e-06
11:112189460 T C 0.134235 6.6296e-06
11:112192813 A G 0.029140 -2.2969e-05
11:112207217 G A 0.030721 2.7974e-06
11:112211791 G A 0.642209 1.4063e-05
11:112215204 A G 1.611128 3.0912e-06
11:112220382 C T 0.690276 1.9558e-05
11:112228653 C T 0.049814 1.0870e-06
11:112251676 G T 0.045350 -9.1466e-06
11:112260774 G A 0.676463 3.3750e-05
11:112267045 G A 1.135983 -1.7594e-05
11:112271755 C T 0.019960 1.8377e-06
11:112274984 C T 0.345541 1.6677e-05
11:112289390 G A 0.080610 -2.2157e-06
11:112291362 G A 0.474517 5.4695e-06
11:112292262 C T 1.468618 -1.6854e-05
11:112312075 T G 0.187507 3.7710e-06
11:112336288 C G 0.206719 -1.1893e-05
11:112347794 T C 0.722184 -4.6767e-06
11:112348684 C T 0.221107 2.4848e-05
11:112349844 C T 0.029157 1.9507e-06
11:112357030 A G 0.576165 7.0498e-06
11:112377592 G A 0.265315 1.2326e-06
11:112384439 A G 0.105367 2.6334e-05
11:112386387 T C 0.301887 1.4230e-05
11:112393756 A G 0.029711 -3.7273e-06
11:112426121 G A 0.225146 -1.8991e-05
11:112426404 A G 0.114516 2.8093e-06
11:112427171 G A 0.366956 6.2910e-06
11:112428235 T C 0.064138 2.4623e-07
11:112440992 G A 0.044085 -4.3983e-06
11:112449991 C G 0.213862 3.8182e-06
11:112450640 A G 0.809280 1.3645e-05
11:112453780 C A 0.110681 -2.1326e-05
11:112456221 C T 1.194592 5.7938e-06
11:112460736 G A 0.924371 1.8677e-05
11:112466099 G A 0.612189 3.4398e-05
11:112470592 A G 0.039475 9.0135e-06
11:112472968 T C 0.023891 -1.1970e-05
11:112473506 A G 1.123043 1.2269e-05
11:112475237 T C 0.052497 2.5661e-05
11:112477956 T C 0.020797 -5.1779e-06
11:112482339 C T 1.969167 1.0058e-05
11:112486671 C T 0.149470 -1.1911e-05
11:112493817 G C 1.966549 -1.7694e-05
11:112501398 T C 0.094138 -1.0078e-05
11:112502459 A C 0.534598 -2.1467e-05
11:112502770 G A 0.579585 2.7695e-05
11:112504638 G A 0.082854 -1.1473e-05
11:112506844 T C 0.034029 1.6470e-05
11:112515785 T C 0.960722 -6.8239e-08
11:112522102 G A 1.514369 -2.2062e-05
11:112530719 C T 0.078957 -2.6108e-05
11:112535176 T C 0.088525 -3.0679e-06
11:112542418 A G 0.560641 -2.2387e-05
11:112557289 C T 0.618791 -2.3133e-05
11:112560770 G C 0.582502 -1.9304e-05
11:112565534 T C 0.048883 -3.3700e-06
11:112571008 T C 0.045292 2.2522e-05
11:112571579 C T 0.902881 4.8170e-05
11:112583877 A C 0.125307 6.8785e-06
11:112589597 T G 0.048063 -1.8681e-06
11:112593683 A G 0.057467 -1.2195e-05
11:112599394 G A 1.545896 1.0039e-05
11:112599860 T C 0.024873 -2.2849e-07
11:112604864 A G 0.061282 9.3104e-06
11:112605041 G A 1.023795 3.0582e-06
11:112611166 T C 0.051276 9.6175e-06
11:112618564 A C 0.520251 7.3925e-06
11:112627471 A G 0.023292 2.2389e-05
11:112628931 C A 0.349437 -2.8689e-05
11:112636045 A C 0.050416 5.1731e-06
11:112642976 T C 0.858051 -6.2944e-06
11:112643698 T C 0.042930 -2.4003e-06
11:112646162 A G 0.395869 9.9985e-06
11:112649704 C T 0.089633 2.8251e-05
11:112651770 G T 0.679023 1.0801e-05
11:112653683 T C 0.052898 8.0314e-06
11:112653997 G A 0.159605 6.4477e-06
11:112654756 A G 0.057321 5.3196e-06
11:112654974 G A 0.590988 3.1219e-07
11:112655177 A C 0.023500 1.5345e-05
11:112657095 A C 0.073933 -7.7555e-06
11:112670130 C T 0.049070 1.3391e-05
11:112670312 C T 0.035334 1.5196e-05
11:112670377 T C 0.677935 1.6917e-05
11:112676772 A G 0.022986 1.4538e-05
11:112676882 A C 0.771641 2.4419e-05
11:112681771 G A 0.807927 1.6516e-05
11:112685744 C T 0.151058 2.9613e-05
11:112685992 C T 1.073341 -1.3249e-05
11:112686616 G C 0.056284 -1.1993e-05
11:112688705 T G 0.396280 -5.1282e-05
11:112695832 C T 0.570749 6.9979e-06
11:112696010 G A 1.474935 1.1941e-05
11:112696012 T C 0.533017 2.3152e-05
11:112696087 G A 0.226503 2.1530e-05
11:112703009 G A 0.031336 -1.6777e-05
11:112705666 T G 0.092655 -6.2856e-06
11:112705814 T C 0.061588 4.8824e-06
11:112707340 G A 0.031996 -1.2079e-06
11:112709153 T C 0.974801 -8.1553e-06
11:112709499 T C 0.033736 -1.1134e-05
11:112709813 T C 0.599402 3.7936e-05
11:112709871 A G 0.084730 6.5263e-06
11:112723015 T C 0.032179 -2.3942e-05
11:112724998 C T 0.031958 -1.8588e-05
11:112725133 T C 0.025339 -7.2076e-06
11:112726230 T G 0.066728 -1.8456e-05
11:112730169 C A 0.970139 -7.8348e-06
11:112736140 G T 0.026644 -6.7865e-06
11:112736364 C A 0.034865 -1.2959e-05
11:112739736 G A 0.026940 -2.3710e-05
11:112747359 A G 0.024384 1.7767e-05
11:112747747 A G 0.050192 -4.2361e-05
11:112750520 T C 0.408849 -3.9488e-05
11:112756596 T C 0.057097 -4.6216e-06
11:112756816 G A 0.035912 1.3223e-05
11:112775164 A G 0.050977 -1.2600e-05
11:112776594 G A 0.091506 -1.5318e-05
11:112777340 A G 0.123162 -2.1042e-06
11:112778102 C T 0.155093 6.6850e-06
11:112781009 C A 0.040312 -3.5228e-07
11:112788472 T C 0.938711 -1.4151e-05
11:112792586 G A 0.056801 3.5252e-05
11:112794647 A G 0.685431 3.5938e-05
11:112799142 C T 0.061190 -3.8420e-06
11:112800887 T C 0.026984 1.8892e-05
11:112803071 A G 0.297518 6.3014e-05
11:112815729 A G 0.051633 7.7540e-06
11:112822807 C T 0.041899 -1.3137e-05
11:112832813 T C 0.533147 6.8178e-06
11:112835264 C T 0.032084 -3.9866e-05
11:112835344 A G 0.049719 2.6337e-05
11:112854309 T G 0.496354 4.1753e-05
11:112858737 T C 0.032064 1.5454e-06
11:112866456 T C 0.771651 2.5963e-05
11:112876940 C T 0.269494 -9.5674e-06
11:112880993 A G 0.039554 -4.8109e-06
11:112881215 A G 0.235217 2.5134e-05
11:112881625 C G 0.134840 -1.7663e-06
11:112895801 G A 0.039006 -4.5138e-06
11:112907016 T C 0.097626 -4.5211e-05
11:112915889 A G 0.087664 2.8419e-05
11:112919384 G A 0.163582 1.1039e-05
11:112921810 C T 0.367001 2.4887e-05
11:112922506 A G 0.834701 -5.0080e-06
11:112931624 T C 0.400027 2.7676e-05
11:112932454 T C 0.050134 -1.0141e-05
11:112940892 G A 0.036633 -1.5650e-05
11:112941207 A G 0.056308 -6.6146e-05
11:112944961 A G 0.091289 -9.6252e-06
11:112949894 T C 1.563218 2.2745e-05
11:112958278 G C 0.034406 -9.5327e-06
11:112964441 A C 0.038615 -1.9291e-05
11:112969258 T G 1.107730 2.0007e-05
11:112991618 T G 0.206084 -6.2759e-06
11:113000567 T C 0.196326 3.2545e-05
11:113001396 C T 1.292674 2.0381e-05
11:113008160 G T 1.059035 5.2678e-06
11:113020704 G A 0.043786 1.0066e-06
11:113022744 A C 0.042651 1.0078e-05
11:113023716 T G 0.197669 3.9608e-05
11:113031696 G A 0.087902 -2.4497e-05
11:113040818 A G 0.259257 -8.1090e-06
11:113045684 G A 0.036929 -1.6401e-05
11:113051485 G A 0.039312 -1.3647e-06
11:113054209 C T 0.037075 -1.4832e-05
11:113058219 G A 0.082738 -1.1673e-05
11:113060469 T C 1.541252 1.7860e-05
11:113060660 C A 0.094005 1.5613e-06
11:113061691 G A 0.087712 -2.4856e-05
11:113064937 A G 0.045153 2.2125e-05
11:113064991 C A 0.035440 2.5322e-05
11:113071640 G A 0.028970 4.9680e-06
11:113072174 C T 0.261110 4.6739e-06
11:113072349 T C 0.035637 -7.5240e-06
11:113074001 A G 0.046771 1.4454e-05
11:113078035 T C 0.037755 2.4559e-05
11:113078047 T C 0.038398 2.0902e-05
11:113078586 A G 0.025801 1.3263e-06
11:113080089 A G 0.091809 -2.9596e-05
11:113082081 G T 0.022371 5.4487e-06
11:113082548 G T 0.454801 -1.9400e-05
11:113083985 T C 0.191767 -1.5958e-06
11:113089249 G A 0.890451 -3.5665e-05
11:113090587 T C 0.039139 -4.0605e-06
11:113103996 G T 1.083863 -1.4875e-04
11:113105410 G A 0.046445 -4.5545e-06
11:113106358 G A 0.044803 1.0257e-05
11:113106464 A G 0.101291 8.0176e-06
11:113106528 T G 0.100104 1.4284e-05
11:113107204 A G 0.072185 4.7822e-06
11:113107739 A G 0.049947 6.3142e-06
11:113108311 A G 0.048662 1.8624e-05
11:113108387 C G 0.649556 -3.7276e-05
11:113109836 T C 0.474673 -5.0133e-05
11:113110946 A C 1.668827 -5.2120e-05
11:113111320 T C 0.038850 -5.0652e-06
11:113111861 C T 0.084751 9.4692e-06
11:113112728 C T 0.048220 -1.2874e-05
11:113112902 G A 0.154964 4.3381e-07
11:113114313 G C 0.083112 1.9135e-05
11:113115659 A C 0.082371 -5.7456e-06
11:113115748 G A 0.544230 3.7087e-05
11:113116371 T C 0.708989 -2.3546e-06
11:113120668 A G 0.064930 2.2257e-05
11:113122822 A G 0.092547 2.5655e-05
11:113123309 C T 0.136394 9.1036e-06
11:113125234 C T 0.495803 1.7791e-05
11:113132285 T C 0.060306 1.2517e-05
11:113134306 T C 0.031394 -1.7521e-05
11:113134818 T C 0.119640 1.6590e-05
11:113136061 T C 0.115159 2.6887e-05
11:113137365 G A 0.259403 1.4949e-05
11:113138921 T C 0.130893 -7.9272e-05
11:113141429 C A 0.036314 5.1485e-06
11:113142322 T G 0.088766 -1.9736e-05
11:113143042 A G 1.499964 1.8400e-05
11:113148176 A G 0.025580 7.8872e-06
11:113149684 C A 0.385553 -4.9554e-05
11:113149690 A C 1.146148 -4.0853e-05
11:113153356 T C 0.080698 2.6005e-06
11:113154943 A G 0.159387 8.8929e-06
11:113158709 T C 0.161930 1.2917e-05
11:113160127 T C 0.232507 6.9307e-06
11:113176372 G A 0.029034 -1.4161e-05
11:113178125 T C 0.133759 1.1447e-05
11:113180202 T C 1.281339 -1.7360e-05
11:113186463 A G 0.203762 -3.3207e-05
11:113188258 T C 0.039958 -1.0855e-05
11:113190282 A G 0.615915 1.6191e-05
11:113192797 T C 0.271119 -3.8287e-06
11:113194168 C A 1.002686 -9.7879e-06
11:113194448 G T 0.221026 -3.7358e-06
11:113196835 T C 0.029861 4.7972e-06
11:113205841 T C 0.031323 1.7773e-05
11:113209428 G C 0.966502 -7.8663e-05
11:113213774 G A 0.045955 -4.0027e-05
11:113216934 A G 0.118409 6.1401e-05
11:113222885 T A 0.046326 1.7398e-05
11:113232422 G T 0.928998 -7.0046e-05
11:113234679 C T 1.227778 -4.8648e-04
11:113247738 G A 0.262878 -3.1478e-06
11:113259416 T C 0.052803 -7.2098e-08
11:113264382 A G 0.023221 -1.3578e-06
11:113265999 A G 0.026277 -2.0670e-06
11:113266821 A G 0.383888 3.7084e-05
11:113268059 A G 1.017434 -5.5002e-05
11:113270828 A G 0.405521 3.8673e-05
11:113281397 T C 1.419202 -1.1965e-05
11:113283459 A G 1.099826 -4.3268e-05
11:113283688 A C 0.320607 2.9910e-05
11:113285793 G A 0.057698 -1.1836e-05
11:113287694 T C 0.081718 -5.0992e-05
11:113296274 G A 0.316251 2.5765e-05
11:113297185 C T 0.315867 2.7899e-05
11:113299117 A G 0.139049 -7.3246e-06
11:113299273 G A 0.161974 -1.7739e-05
11:113306431 T C 0.234758 2.0858e-05
11:113306765 T C 1.760432 9.4293e-06
11:113309869 T C 0.103117 -1.0406e-05
11:113315276 C T 0.084397 -2.1755e-05
11:113330451 G A 1.796412 2.5548e-05
11:113331532 A G 0.274587 3.3552e-05
11:113334206 G A 0.034879 -1.2287e-05
11:113341583 G C 0.058355 6.1426e-06
11:113345566 T C 0.063896 -1.7264e-05
11:113346955 G A 0.151605 2.3626e-05
11:113353986 T C 0.070964 1.8726e-06
11:113364691 C T 0.755886 -1.3139e-04
11:113375996 C T 0.672750 3.7583e-05
11:113379377 T G 0.052694 -7.3640e-06
11:113381908 G A 0.113867 9.3620e-06
11:113384006 A G 0.346418 2.0507e-05
11:113387447 T G 0.057440 6.9181e-06
11:113390846 A G 0.057590 7.9343e-06
11:113397706 T C 1.465850 -1.3240e-05
11:113403997 G A 0.095644 2.0174e-05
11:113405648 A G 0.041716 -6.4093e-06
11:113407711 C T 0.042345 2.6686e-05
11:113411628 C T 0.305831 -1.0409e-06
11:113415088 A C 0.894629 1.7832e-05
11:113417108 C T 0.065056 -2.3758e-05
11:113417603 T C 1.163436 3.0646e-05
11:113421863 A C 0.089942 6.3214e-06
11:113426394 A C 0.069819 2.9846e-05
11:113430486 G T 0.937763 -3.1068e-05
11:113437313 G A 0.027576 -1.2928e-05
11:113437688 A C 0.092479 1.9599e-05
11:113438559 T C 0.059133 -1.8440e-05
11:113442336 T C 1.065991 -4.2888e-05
11:113443753 T C 0.886103 -5.2528e-05
11:113451380 T C 0.025621 -5.1681e-06
11:113451765 T G 1.323456 -7.1437e-06
11:113461413 A G 0.105575 2.2966e-05
11:113464659 T C 0.268195 -5.3888e-06
11:113466173 A G 0.042314 -2.3898e-05
11:113467075 T A 0.051755 -4.4476e-06
11:113467920 G A 0.039003 -1.5386e-05
11:113476298 C T 0.330929 2.8972e-05
11:113490723 C A 0.064005 -8.1062e-06
11:113491658 A C 0.061387 2.5207e-05
11:113493070 A G 0.035154 4.2531e-06
11:113498791 A C 0.076639 -6.3971e-06
11:113499583 G A 0.505737 -5.6511e-06
11:113511658 G A 0.029524 -5.5983e-06
11:113522901 G A 0.050742 -1.7266e-05
11:113524040 G T 0.107319 -3.9708e-06
11:113535083 T C 1.156361 -6.5052e-05
11:113548241 T C 0.064733 -2.2561e-06
11:113548746 A G 0.040760 -1.7582e-05
11:113552469 A G 0.261875 -1.8819e-05
11:113562039 T C 0.093352 -6.9449e-06
11:113564080 A G 0.075333 -7.2855e-06
11:113570385 T C 0.246657 -1.7735e-05
11:113582970 T G 0.095875 3.5937e-06
11:113590678 T G 0.038279 -1.0727e-05
11:113591005 A G 1.272384 2.9775e-05
11:113608450 A G 0.190016 4.7059e-06
11:113638374 T G 1.707622 -1.3251e-05
11:113655336 A G 0.133426 -1.2169e-05
11:113667873 G A 1.659610 -9.4224e-05
11:113675852 T C 0.044041 -1.5342e-05
11:113696064 T C 0.047142 4.1038e-05
11:113703269 A G 0.076673 2.0066e-05
11:113724640 G A 0.418236 5.0190e-06
11:113737176 T C 0.070040 6.0674e-06
11:113748422 G C 0.033723 -1.6175e-05
11:113757772 A C 0.231514 1.3221e-05
11:113775275 C T 0.556061 -4.0030e-06
11:113777479 A G 0.026165 -5.8825e-06
11:113789261 A G 0.056131 1.1168e-05
11:113792800 A G 0.051817 -4.3363e-06
11:113802600 T C 0.125246 -1.9671e-05
11:113803028 C A 0.626628 -1.2828e-05
11:113803887 G A 0.445622 -6.6714e-06
11:113806744 G A 0.055842 9.8709e-06
11:113810940 C T 0.078577 -2.0431e-05
11:113811590 A G 0.027236 -4.3988e-06
11:113816397 G A 0.063743 -1.0809e-05
11:113818783 C T 0.207284 -2.5607e-05
11:113823458 A G 0.059844 9.8622e-06
11:113827326 T G 0.178776 4.9048e-06
11:113831684 A G 0.044521 -1.1676e-05
11:113838011 G T 0.070254 -5.9247e-06
11:113841003 G A 0.967957 1.9503e-05
11:113845541 G A 1.841334 4.9012e-06
11:113846006 C T 1.585256 -4.7162e-06
11:113848474 A G 0.279836 1.0070e-05
11:113848902 A G 0.166585 9.8891e-06
11:113852187 A G 0.464742 1.2411e-05
11:113853411 C A 0.031146 -6.5144e-06
11:113856539 T C 0.127167 4.4631e-06
11:113856768 A G 0.044684 -3.5002e-05
11:113857365 A G 0.033917 -1.8676e-05
11:113871405 T C 0.051191 -1.1818e-05
11:113873554 T C 0.049920 -8.9007e-06
11:113873697 T C 1.370618 -3.7880e-06
11:113882422 G C 0.195595 6.9618e-06
11:113898088 T C 1.255724 -3.3320e-06
11:113898541 A C 0.064447 -1.1215e-05
11:113898667 C A 1.965628 -3.5260e-07
11:113903985 A C 0.028531 3.3633e-05
11:113904058 G A 0.448304 -1.5868e-05
11:113909195 G A 0.128241 -2.0936e-06
11:113910276 T C 1.943451 -3.7693e-05
11:113910982 A G 0.049651 -1.2224e-05
11:113922068 A G 0.047190 2.2288e-05
11:113927771 G C 0.057845 -5.3105e-06
11:113928473 T C 0.730802 -4.9644e-06
11:113928861 T C 0.872561 -1.1725e-05
11:113932150 G C 0.730856 2.3916e-06
11:113932710 G A 0.116913 7.7751e-06
11:113932713 T C 0.027994 3.6075e-06
11:113933532 A G 0.093478 8.7744e-06
11:113937114 A G 0.972645 -1.1556e-06
11:113937206 T C 0.021857 -3.0233e-06
11:113940469 A C 0.339707 -9.4653e-07
11:113942318 T C 0.047173 -1.2948e-06
11:113943916 A G 0.091581 1.5952e-05
11:113947880 G A 0.053503 -1.3418e-05
11:113949232 C T 0.342478 1.3882e-06
11:113951186 G C 1.146141 5.1131e-05
11:113952463 A G 0.545039 -4.5979e-05
11:113953295 A G 0.040713 1.2059e-05
11:113953622 A G 0.075129 3.3806e-05
11:113955678 G A 0.339826 -1.1986e-05
11:113959742 T C 0.035358 6.0498e-06
11:113960157 C T 0.180068 8.2384e-06
11:113961762 T C 0.279350 -2.2291e-05
11:113962157 A G 1.963826 -7.3981e-06
11:113967144 C G 1.504561 4.1395e-06
11:113968403 G A 0.157296 -2.6309e-06
11:113969669 G A 0.245705 -3.4389e-05
11:113972348 G A 0.179310 2.2050e-05
11:113975446 G A 0.828537 -1.8162e-06
11:113979819 C G 0.041794 9.9791e-06
11:113981014 A G 0.210888 4.0765e-06
11:113988286 A G 0.799954 -8.6236e-06
11:113992536 T G 0.063094 -8.8229e-06
11:113994505 A G 0.989144 -1.2821e-05
11:113995194 C T 0.281172 1.0713e-05
11:113995628 T C 0.049274 -4.5493e-06
11:113996509 A G 0.110117 -1.3293e-05
11:113996551 A C 0.129628 -1.1811e-05
11:113997335 T C 0.806101 -7.7604e-06
11:113998496 G A 0.034192 -9.9218e-06
11:114000247 G C 0.690864 1.3793e-06
11:114003695 C A 0.073358 3.2664e-06
11:114005021 A G 0.683422 4.2801e-07
11:114007713 T G 0.165881 -1.7597e-05
11:114008802 T C 0.063672 -5.7201e-06
11:114009229 G A 0.769778 1.3628e-05
11:114010114 T C 0.036895 2.7804e-06
11:114010502 A G 0.031302 -1.6857e-06
11:114013168 T C 0.066701 8.7843e-06
11:114013243 T G 0.351491 -2.2305e-05
11:114013296 G A 0.093754 -1.0258e-05
11:114013828 A G 0.047642 -2.9704e-05
11:114015115 G A 0.312794 -3.7548e-05
11:114015298 T C 0.331598 7.1169e-06
11:114015468 C A 0.069931 2.3035e-05
11:114017753 A G 1.366803 1.6882e-05
11:114019537 A C 0.175778 -1.5486e-05
11:114021903 A G 0.065005 2.1833e-05
11:114022807 A G 0.050151 -1.7212e-05
11:114023607 C T 0.243281 5.2270e-05
11:114024748 A C 1.608432 3.0921e-05
11:114025902 T C 0.114690 -9.1242e-06
11:114026933 A G 0.055540 2.5167e-05
11:114028774 C T 0.333278 -6.9918e-06
11:114031092 G C 0.719878 3.5089e-06
11:114041923 T C 0.046992 3.1806e-05
11:114045560 A C 1.328314 2.9446e-05
11:114046388 A G 0.077105 -1.4316e-05
11:114049221 G A 0.250353 1.1285e-05
11:114057630 G A 0.116481 -8.1384e-06
11:114063061 T C 1.093019 1.3219e-05
11:114063472 A G 0.042369 1.1012e-06
11:114066438 A G 0.373345 -1.5271e-05
11:114069564 C T 0.457130 1.0238e-05
11:114073633 A G 0.155889 4.4269e-05
11:114078134 A G 1.541704 -3.2742e-06
11:114080721 T G 0.796463 -3.6769e-05
11:114082690 A G 0.552437 6.2555e-06
11:114084859 A G 0.161529 -6.6442e-05
11:114087123 T C 0.617996 -8.0610e-06
11:114088458 G A 0.155239 4.4722e-05
11:114098134 G T 1.750711 4.1898e-06
11:114098941 C T 0.142701 5.2173e-06
11:114100609 C T 0.150265 -1.7727e-06
11:114101367 A G 1.237869 -1.3433e-05
11:114104083 A G 0.145832 -2.6515e-05
11:114105368 C T 1.578327 -3.7637e-05
11:114105386 T G 1.378757 -1.7089e-05
11:114109442 G A 1.475081 -2.3848e-05
11:114111186 T C 0.149330 -1.9847e-05
11:114115599 T C 0.027413 6.8279e-06
11:114116685 T C 0.256704 -1.9173e-05
11:114117547 C G 0.041879 -1.3903e-06
11:114120774 G A 0.830478 7.9894e-06
11:114122009 C T 0.190030 1.0686e-05
11:114123539 G T 0.699986 3.2431e-05
11:114123866 T C 0.160179 1.2210e-05
11:114129145 T C 0.617391 4.8437e-05
11:114130026 A G 0.247922 -6.4856e-05
11:114136249 G A 0.475611 6.3914e-05
11:114137105 T C 0.114166 -1.4122e-06
11:114144904 A G 0.035236 4.6140e-06
11:114147583 T C 0.026940 1.0693e-05
11:114148128 A G 0.105432 -1.8931e-05
11:114149756 A G 0.050413 -1.8173e-05
11:114149895 T C 0.052276 -5.1004e-06
11:114158574 A G 0.070761 -2.2928e-05
11:114164004 G A 1.498513 -7.3524e-05
11:114169038 G A 1.256785 -1.0725e-05
11:114172632 A G 0.114996 3.1393e-05
11:114182507 T C 1.529053 1.7769e-05
11:114182607 T C 0.024282 1.1961e-05
11:114186645 C T 0.368150 -4.5981e-05
11:114186760 T G 0.129282 1.0972e-05
11:114188464 T C 1.701941 -1.1309e-05
11:114190377 T C 0.392948 -1.9713e-05
11:114191016 G A 1.242860 1.1266e-05
11:114194302 T C 0.040149 -1.4462e-05
11:114200001 A G 0.154138 6.1257e-06
11:114203519 A G 0.068061 7.2253e-06
11:114207382 G A 0.038289 8.1837e-06
11:114207751 A G 0.165126 2.7747e-05
11:114212148 G T 0.160557 2.8917e-05
11:114214702 G A 0.189217 -4.2886e-06
11:114227663 G A 0.167526 2.2600e-05
11:114230665 G A 0.168709 1.9879e-05
11:114235321 G T 0.083775 1.2107e-06
11:114236499 A G 0.172089 4.1338e-05
11:114237791 A G 0.407550 -1.7516e-05
11:114240423 T C 0.038333 -3.1695e-05
11:114244413 C T 1.931398 -3.6870e-05
11:114248728 C T 0.750847 -2.1081e-05
11:114248881 G T 0.962684 -1.7466e-05
11:114259040 A T 0.055067 -2.3633e-05
11:114259653 T C 0.809732 2.2480e-05
11:114273064 T C 0.097388 1.9579e-05
11:114277451 T C 1.913417 -1.2537e-05
11:114282310 A G 0.085829 7.3345e-06
11:114284646 G A 0.875346 2.1899e-06
11:114290369 C T 0.115516 8.4109e-06
11:114301835 T C 0.309741 3.1005e-05
11:114306586 T C 0.064263 9.8807e-06
11:114308684 T C 0.918758 2.6143e-06
11:114312380 A T 0.102239 -9.2014e-06
11:114318659 A C 0.037463 -6.6843e-06
11:114323378 G A 0.210177 2.9969e-05
11:114342424 A G 0.082126 -5.8762e-06
11:114342566 T C 0.522995 -1.0497e-05
11:114349840 T C 0.995342 2.0463e-05
11:114351806 C T 0.118246 2.1013e-05
11:114370564 A G 0.061707 -1.5879e-06
11:114371883 C T 0.263452 3.4451e-06
11:114374532 G A 0.028412 -3.5736e-06
11:114388840 G A 0.037884 -5.3677e-06
11:114389008 T C 0.202323 -3.5855e-05
11:114389997 G A 0.039829 5.3290e-06
11:114399708 G C 0.127531 3.1744e-05
11:114401247 G A 0.266131 1.1751e-05
11:114411697 A G 0.029276 -1.4697e-05
11:114422967 A G 0.544947 7.8571e-06
11:114425876 A G 0.029262 -1.5030e-05
11:114427426 C T 0.298086 -4.8655e-06
11:114431956 G A 0.658478 2.2197e-05
11:114433638 A G 0.402774 -3.5198e-05
11:114441123 C T 0.655085 2.3816e-05
11:114441943 A G 0.653670 2.3175e-05
11:114442103 G A 0.920750 3.6418e-05
11:114442141 G A 0.030507 3.1574e-06
11:114451129 C T 1.208562 -1.3624e-05
11:114456874 T C 0.192202 -6.3433e-06
11:114459044 T C 0.463501 -1.9994e-05
11:114468053 C T 0.280105 -1.1092e-06
11:114468469 C A 0.331228 4.9912e-06
11:114484668 A G 0.033315 -2.0184e-05
11:114494276 A G 0.060391 -8.9471e-06
11:114529645 A G 0.052483 9.0448e-06
11:114541075 C T 0.262099 -2.6443e-05
11:114547621 C T 0.082225 2.5990e-05
11:114550191 A G 0.027620 -1.2301e-05
11:114550334 G A 1.860913 1.8582e-05
11:114559441 T C 0.020277 -1.1546e-05
11:114568942 C T 0.282583 -3.5270e-05
11:114569445 G A 0.031098 -4.8098e-06
11:114570851 C T 0.079049 9.2545e-06
11:114576626 T A 0.759456 -6.1302e-06
11:114581118 G A 0.034620 -4.6276e-06
11:114600544 G A 0.491910 2.7214e-05
11:114621469 C T 1.063410 1.1761e-05
11:114624986 T C 0.098459 2.9706e-05
11:114628799 A G 0.036038 1.0378e-05
11:114631158 C T 0.166075 -1.1628e-05
11:114633059 C T 0.022282 -1.1370e-05
11:114633076 C T 0.095195 -4.0077e-06
11:114634160 T G 0.053058 1.3543e-05
11:114636931 C T 0.082786 2.0358e-05
11:114638643 A G 0.402879 3.1014e-05
11:114641478 C T 0.025135 1.4971e-05
11:114643168 A G 0.076924 1.3138e-05
11:114644239 G A 0.285242 -2.1497e-05
11:114648053 C T 0.347550 -2.6795e-06
11:114649705 G A 0.031639 -5.7429e-07
11:114650837 C T 0.082724 6.2681e-07
11:114654354 C T 0.032706 -3.9337e-06
11:114662044 G A 0.832096 2.3030e-05
11:114663995 G A 0.036847 1.3840e-05
11:114666259 A G 0.264924 1.8101e-05
11:114668076 T G 1.766935 -1.1678e-06
11:114675848 C G 0.077676 2.1416e-05
11:114683591 C T 0.176998 -2.7658e-05
11:114684696 C T 0.040499 2.0653e-05
11:114698329 T G 0.407901 -6.6057e-05
11:114716944 G C 0.024649 -1.9858e-06
11:114721329 T C 0.285500 -6.9075e-05
11:114721334 G A 0.641366 -4.2729e-05
11:114725426 T C 0.055930 -4.7093e-07
11:114731047 T C 0.051762 -9.3454e-06
11:114732135 C A 0.223549 1.9081e-05
11:114737969 G A 0.861848 -1.5653e-05
11:114738072 G A 0.112374 1.9832e-05
11:114738925 A C 0.045979 1.8198e-05
11:114741182 A G 1.249778 3.2115e-05
11:114742478 G A 0.066735 2.2782e-05
11:114745700 T G 0.071100 1.7326e-05
11:114747722 T C 0.050912 -6.6741e-06
11:114756908 T C 0.172711 -2.9884e-05
11:114761511 G A 0.101733 -8.1655e-06
11:114768171 A G 0.085523 1.8317e-05
11:114788957 G A 0.444319 1.7258e-05
11:114789814 A G 0.234081 4.9100e-06
11:114795459 C A 1.049869 8.6716e-06
11:114797889 T C 0.086145 -5.5983e-07
11:114803157 G A 1.247412 1.9492e-05
11:114810282 G A 0.048339 -8.8506e-06
11:114812324 A G 0.053462 2.0716e-06
11:114812918 T C 0.134154 1.7842e-05
11:114819533 T G 0.050161 -7.1215e-06
11:114823748 T C 0.066742 6.6604e-06
11:114826738 T G 0.050957 -1.5868e-06
11:114828968 A G 0.730554 -2.5174e-05
11:114843409 T C 0.051664 -4.5928e-06
11:114843975 A G 0.701139 -1.1059e-05
11:114852861 A C 1.532616 -1.3621e-05
11:114856835 T C 0.180238 2.1236e-05
11:114859902 A G 0.054486 -7.0141e-06
11:114861050 A G 1.272533 1.5140e-05
11:114861774 T C 0.033828 -4.9118e-06
11:114867897 G A 0.739332 -3.2921e-05
11:114867942 T C 0.133640 -1.5374e-05
11:114874660 T C 0.027899 7.9511e-06
11:114878984 T C 0.312794 -8.3537e-06
11:114884846 A G 0.054506 -8.9111e-06
11:114895274 A G 0.034678 1.5922e-05
11:114912343 C T 0.023833 -1.1647e-05
11:114913345 T C 0.232368 -1.2854e-05
11:114918590 G A 0.114945 -9.8323e-06
11:114925475 T C 0.200885 1.2193e-05
11:114926402 A C 0.062519 6.6945e-07
11:114926483 A G 0.075320 -1.4639e-05
11:114929518 A G 0.081671 -1.3608e-05
11:114935097 A G 0.837842 -2.7203e-05
11:114939143 C T 0.226506 -3.1973e-06
11:114942124 T C 0.050817 -3.6868e-06
11:114948167 C G 0.045105 9.3477e-06
11:114948866 G T 0.195677 3.0476e-06
11:114952335 C G 0.064634 4.9412e-06
11:114960186 T G 0.987291 -9.0226e-06
11:114970108 G A 0.031210 -2.0585e-05
11:114971792 C T 0.052871 7.7614e-06
11:114971943 C A 1.549581 -1.1253e-05
11:114977426 A G 0.045173 8.1976e-06
11:114978201 A G 0.112810 -9.2792e-06
11:114981466 A G 0.450820 2.8550e-06
11:114994077 A G 0.482530 1.2851e-05
11:114997554 A G 0.054571 1.0392e-05
11:115002272 C T 0.051599 6.1087e-06
11:115002762 T C 0.022979 -8.3413e-06
11:115013006 G A 0.114081 1.9145e-05
11:115023851 G C 1.016411 1.6537e-05
11:115024539 G T 0.384534 -1.1057e-05
11:115024690 C A 0.518402 -1.2687e-06
11:115027724 T C 0.063091 6.1294e-06
11:115031745 A C 0.037935 -1.6131e-05
11:115038450 G A 0.047516 1.2010e-05
11:115043120 A G 0.049573 1.2984e-06
11:115044850 A C 0.826021 -1.1973e-05
11:115052844 C T 0.020076 8.8307e-06
11:115053213 C T 0.026750 1.0969e-05
11:115053239 C A 0.306239 -9.1559e-06
11:115061533 C T 1.160587 3.1888e-05
11:115066642 C G 0.027199 1.8322e-05
11:115076572 G A 0.159390 4.7646e-06
11:115078492 C T 0.855062 -1.6718e-05
11:115085467 C A 0.091646 -2.4932e-06
11:115088647 T C 0.023289 -7.1787e-06
11:115095076 T C 0.132178 6.4956e-06
11:115095654 T C 0.953201 1.2955e-05
11:115095846 C T 0.103321 1.3193e-05
11:115103193 G A 1.690528 3.4654e-06
11:115104610 C A 1.277806 6.7563e-06
11:115104905 G T 0.031326 1.8585e-06
11:115110463 C T 0.361510 7.9502e-06
11:115112215 A G 0.357927 -2.2391e-05
11:115120073 T G 0.050124 -2.2091e-06
11:115121672 A G 0.088205 2.2148e-05
11:115123680 T C 0.058232 -1.0650e-05
11:115129421 C T 0.027001 1.4328e-05
11:115136803 T C 0.691252 7.7867e-06
11:115136974 G A 0.383833 6.9389e-06
11:115137641 A G 0.073565 -1.2655e-05
11:115140553 A G 0.309455 2.9245e-06
11:115141508 C T 0.031537 -1.9001e-05
11:115150237 C T 0.034712 2.4819e-05
11:115155132 T C 0.067089 -3.1967e-06
11:115157988 C A 0.362390 1.7475e-05
11:115167665 A G 0.238117 4.8918e-06
11:115169131 G A 0.073032 2.7695e-05
11:115180739 A C 1.066259 -2.8688e-06
11:115183645 G A 0.027872 -4.6152e-06
11:115189413 A G 0.037242 3.6751e-06
11:115189893 T C 0.230256 1.4707e-05
11:115189959 T G 0.270034 -3.3725e-05
11:115194677 T C 0.092591 3.0284e-07
11:115204118 C T 0.221206 -8.5995e-06
11:115207144 G C 0.068190 -2.4568e-05
11:115207998 G T 1.218853 -5.9727e-07
11:115213374 T C 0.094994 5.9212e-08
11:115215472 T C 0.030826 -1.5859e-05
11:115221602 C T 0.055006 -9.6469e-06
11:115222957 C A 0.888102 -7.0136e-06
11:115232877 A G 0.087586 -2.1853e-05
11:115241032 G A 0.030065 -6.0806e-07
11:115241598 T C 0.092081 6.0330e-06
11:115246164 A G 0.088909 7.2204e-07
11:115251190 T C 0.089041 1.3529e-05
11:115252053 T C 0.080617 6.5851e-06
11:115252357 C T 0.096637 9.2083e-06
11:115276289 C A 0.901137 -1.0631e-05
11:115282662 G C 0.041712 2.8355e-07
11:115295919 T C 1.689192 1.3604e-05
11:115296097 T C 0.120520 2.1988e-05
11:115299428 A G 0.759860 2.2081e-05
11:115302268 C T 0.127051 1.9152e-05
11:115308474 T C 0.027290 3.4479e-05
11:115308720 T C 0.047982 -8.8254e-06
11:115314651 A G 0.344762 1.0366e-07
11:115325874 T C 0.416063 -7.4612e-06
11:115339235 T G 0.050674 2.4952e-05
11:115363443 G A 0.508610 -5.2828e-05
11:115366288 G T 0.053690 -2.2192e-06
11:115375100 G C 0.120204 2.8537e-06
11:115380690 A G 0.134742 -5.3387e-06
11:115382150 A G 0.043083 -6.6892e-06
11:115387644 T A 0.088317 2.6031e-06
11:115397853 A G 1.753316 -1.4816e-05
11:115401354 T C 0.750453 -2.5802e-05
11:115403042 A G 0.032431 -1.7764e-06
11:115406310 C T 0.174737 5.1738e-06
11:115412993 C T 1.302615 6.8804e-06
11:115413004 C A 0.140348 1.1913e-05
11:115423983 G A 0.053353 -2.1338e-05
11:115428600 A C 0.031204 -9.9805e-06
11:115433689 T G 0.077244 1.7306e-05
11:115434152 A G 0.281216 -1.2001e-05
11:115437704 T C 0.041230 -2.2231e-05
11:115438895 G A 0.303992 2.2978e-05
11:115441036 G A 0.115070 6.6932e-06
11:115443817 T C 0.025067 7.8454e-06
11:115449474 C T 1.967535 1.2956e-06
11:115449998 A G 0.646925 -1.1034e-04
11:115454988 C A 1.356764 3.0416e-07
11:115463786 A G 1.301333 1.6036e-04
11:115464364 A G 0.092309 -1.7105e-05
11:115475195 A G 0.135459 -8.7781e-06
11:115477034 T C 0.546317 -1.9840e-04
11:115478759 T C 0.028103 -9.2810e-06
11:115485178 T C 0.048464 -6.6254e-06
11:115489150 A G 0.100217 -9.8899e-06
11:115489245 T C 0.048665 3.7923e-06
11:115492061 A C 0.295615 6.6672e-05
11:115493894 C T 0.886521 4.4525e-05
11:115501794 C A 1.709444 -3.1325e-05
11:115508441 A G 0.102134 2.1406e-05
11:115510769 A G 1.343834 -1.5754e-05
11:115524794 T C 0.056498 -7.8641e-06
11:115526683 T C 0.040641 -1.8766e-05
11:115526780 T C 1.820486 -6.4626e-06
11:115533531 T C 0.115812 2.3875e-05
11:115536590 A G 0.043514 2.2827e-05
11:115542348 A G 1.258954 -1.2340e-05
11:115542933 C T 1.771025 -1.5828e-05
11:115543613 G A 0.123607 2.3449e-05
11:115558101 C T 0.057545 1.7629e-05
11:115562946 C T 1.612182 -9.0838e-06
11:115567291 C T 0.138050 1.5178e-05
11:115572779 A G 1.206937 5.5171e-06
11:115575661 T C 0.781109 -7.7206e-06
11:115579138 G C 0.077883 -2.8949e-06
11:115580001 T C 0.346367 -1.5477e-05
11:115590950 G C 0.041073 -6.0220e-06
11:115604234 T C 0.072865 -6.0367e-06
11:115608358 C T 0.111385 -2.0843e-05
11:115610330 A T 1.023197 2.5851e-05
11:115613007 A G 0.190478 -2.6392e-05
11:115614360 A G 0.105632 2.5485e-05
11:115614778 C T 0.282828 1.6609e-05
11:115617541 A C 0.027933 -5.2369e-06
11:115622541 T C 0.149188 4.5697e-07
11:115622789 T C 0.159537 2.8361e-05
11:115622993 C T 0.236672 1.4611e-05
11:115630760 G A 0.101709 -3.6538e-06
11:115633471 A G 0.084778 7.3728e-06
11:115638755 C T 0.072501 1.2405e-05
11:115648210 A G 0.057634 -9.4994e-06
11:115652747 T G 0.037486 -3.9334e-06
11:115655434 C T 0.115621 3.2510e-05
11:115662064 G A 0.483672 -5.5926e-07
11:115666282 G A 0.129863 -2.1892e-05
11:115671399 A G 0.924235 -3.1896e-06
11:115685183 G A 0.027981 8.1778e-06
11:115689375 T C 0.123584 3.7150e-05
11:115689974 T C 0.165854 -3.6778e-05
11:115694928 T C 0.050783 -6.8976e-06
11:115708811 G T 0.932888 -2.4646e-05
11:115732869 A G 0.133008 1.9461e-05
11:115734047 G A 1.143282 4.2078e-06
11:115742579 A G 0.044966 3.0843e-06
11:115742921 G A 1.102845 7.8872e-06
11:115758781 T G 0.084917 -6.1203e-06
11:115759921 C T 0.203112 6.6008e-05
11:115764045 T C 0.886041 -2.1945e-05
11:115767307 T C 0.054887 -1.0302e-05
11:115768684 A C 0.891236 -2.2792e-05
11:115771144 G A 0.213461 4.1606e-05
11:115778897 A G 0.072032 1.6728e-06
11:115779199 A G 0.764838 1.9004e-05
11:115781302 T C 0.050263 -1.9792e-05
11:115783437 C T 0.065022 -9.8544e-06
11:115785588 G A 0.194109 3.7709e-05
11:115791218 T C 0.795626 2.6744e-05
11:115793771 G A 0.038265 7.4985e-07
11:115794486 A G 0.099397 1.9385e-05
11:115797578 A G 0.090741 -1.7846e-05
11:115803202 C T 0.553664 -1.5559e-05
11:115803538 T C 0.053319 1.9285e-07
11:115808634 A G 0.663149 2.1473e-06
11:115815622 A G 0.039605 -4.6660e-06
11:115821315 T C 0.036925 8.3762e-06
11:115825732 T C 0.024798 6.1039e-06
11:115828647 C T 1.157555 8.6017e-06
11:115828653 A G 0.027562 5.5876e-07
11:115829672 C T 0.044228 -2.6301e-05
11:115846288 A G 0.111154 1.0077e-05
11:115848621 C T 0.032992 -1.2573e-06
11:115853189 T G 0.069152 9.8603e-06
11:115857374 C T 0.026593 5.3972e-06
11:115863904 A G 0.045748 -2.0629e-05
11:115867209 T C 0.031727 -5.4592e-06
11:115889820 A G 0.040162 7.0029e-06
11:115890841 A G 0.062309 -1.1300e-05
11:115894210 T C 0.180204 -4.4093e-05
11:115901986 C T 0.081276 -3.2150e-05
11:115902059 A G 0.416318 3.3194e-06
11:115904656 C T 1.039210 7.4350e-06
11:115905804 G A 0.089609 1.2657e-06
11:115911176 T C 0.199478 1.8286e-05
11:115916092 G T 1.960154 -2.9930e-06
11:115933686 A G 0.988407 1.4154e-05
11:115938859 C T 0.027634 1.3881e-05
11:115938913 T C 0.052038 -1.0219e-05
11:115941605 C T 0.038894 -2.0412e-06
11:115943253 C A 1.004590 -1.2662e-05
11:115949066 C G 0.230603 3.2372e-05
11:115957798 A G 0.234469 -2.9915e-06
11:115958465 T C 0.029728 -1.4199e-05
11:115960816 T C 0.026009 5.0170e-06
11:115965470 T G 0.047564 -4.2640e-06
11:115966199 T C 0.022820 -6.0753e-06
11:115969683 T G 0.026940 1.5077e-05
11:115970658 A G 0.093046 4.8247e-06
11:115973097 A G 0.059711 -4.4717e-06
11:115973851 A G 0.245008 3.2291e-06
11:115974429 G C 0.217524 2.6797e-05
11:115981667 T C 0.260144 1.6705e-06
11:115983147 C T 0.043225 -6.5273e-06
11:115988699 G T 0.029626 -2.7017e-05
11:115989309 C T 0.179222 2.8034e-05
11:115997514 G A 0.642437 -1.6211e-05
11:115999794 A C 0.103368 -1.7581e-05
11:116002197 A G 0.046227 3.5614e-09
11:116004685 A G 0.054849 4.2594e-06
11:116004991 A G 0.037157 -1.8632e-05
11:116005121 C T 1.237046 -7.7352e-06
11:116005170 C T 1.127949 2.8092e-05
11:116005242 G A 0.037871 3.1062e-05
11:116005470 C T 0.508409 -4.7589e-06
11:116006514 T C 0.029697 3.2369e-05
11:116007196 T C 1.837703 2.5045e-06
11:116011927 G A 0.207889 2.4681e-06
11:116012587 C T 0.120099 -8.2630e-06
11:116016186 G A 1.504323 -1.2068e-05
11:116030500 A G 0.114465 -4.6916e-06
11:116032127 A G 0.051779 -1.7222e-06
11:116032920 T C 0.020688 -6.4380e-06
11:116033174 G A 0.080209 -1.2112e-05
11:116035674 A C 0.071991 -1.0124e-05
11:116040577 A G 0.085234 2.1301e-05
11:116043469 T C 0.060483 6.8100e-06
11:116043798 C A 1.082289 -2.9147e-05
11:116044091 A G 1.152737 -1.4034e-05
11:116045912 G A 0.059510 -1.2687e-05
11:116046336 C T 0.159948 9.8038e-06
11:116047280 T C 0.083823 7.6022e-06
11:116048667 T C 0.032254 6.1702e-06
11:116049707 A G 0.072712 2.3589e-06
11:116052645 A G 0.086597 -1.5620e-05
11:116053387 T C 1.463862 7.0036e-06
11:116054471 A G 0.170437 6.2921e-06
11:116067540 C T 0.165194 -1.6182e-05
11:116068666 T C 0.169733 1.9585e-05
11:116077063 C T 0.181945 7.8926e-06
11:116081197 T C 1.405221 6.2141e-05
11:116089342 C T 0.111796 -7.0723e-06
11:116094178 G A 1.551414 3.7520e-05
11:116096249 C T 1.701193 4.0966e-05
11:116098766 T C 1.129812 3.5504e-05
11:116100761 A G 0.021755 -9.6089e-06
11:116103543 A G 1.612549 1.3350e-05
11:116104358 T C 0.845876 2.5352e-05
11:116104603 C T 0.067650 -1.3074e-05
11:116106401 T C 0.913328 -4.2606e-06
11:116108279 A C 0.046061 -2.2487e-05
11:116108933 A G 0.120398 -3.7453e-06
11:116110044 T C 0.372260 -1.1703e-05
11:116114423 T C 0.044582 6.5891e-06
11:116120792 C A 1.973267 -1.6067e-05
11:116129424 T C 1.920995 -1.6159e-05
11:116132897 A G 0.122927 3.0712e-05
11:116134279 C T 0.117705 -2.6582e-06
11:116137488 G A 0.058123 1.1281e-05
11:116138885 C T 1.036174 -4.4315e-06
11:116139769 A G 0.072001 -1.3385e-05
11:116139965 T C 0.039513 -5.9339e-07
11:116140931 A G 0.030442 3.8017e-06
11:116144251 G T 0.164786 9.6075e-06
11:116144834 G T 0.023632 4.8364e-07
11:116145033 C T 0.341587 -2.2284e-05
11:116146621 T C 0.222107 -2.5516e-05
11:116149345 C T 1.031663 2.0323e-06
11:116150753 G A 0.455780 -1.5177e-05
11:116153203 G T 0.129710 7.5033e-06
11:116153482 C T 0.191774 1.2830e-05
11:116154177 G T 0.069377 -1.2455e-05
11:116156598 A G 0.112823 1.6435e-05
11:116158614 G A 1.231389 -8.9115e-06
11:116159824 C T 0.078940 1.4050e-05
11:116166556 G A 1.173792 6.1550e-06
11:116173582 T C 0.052344 1.4099e-05
11:116177823 A G 0.033012 -1.6018e-05
11:116180376 T C 0.770172 3.0421e-06
11:116183947 T C 0.041240 -5.2765e-06
11:116184516 A G 0.830284 -7.7921e-06
11:116187949 C T 0.354177 1.9798e-05
11:116196711 G T 0.920414 7.8635e-06
11:116198267 T C 0.040740 -6.5274e-06
11:116199020 A C 0.178378 1.4004e-05
11:116213060 A G 0.410797 2.5567e-05
11:116220623 C T 0.047030 -7.0538e-06
11:116222588 T C 0.852655 1.7844e-06
11:116224098 C A 0.030357 8.8651e-06
11:116224761 T C 0.026634 1.6858e-05
11:116225951 A G 0.056549 6.3083e-06
11:116226662 C T 0.608565 -4.7586e-06
11:116229947 C G 0.383078 -3.1237e-06
11:116230972 A G 0.286673 -1.7491e-05
11:116233398 T C 0.099152 -1.6679e-05
11:116234288 A G 0.123930 -1.5152e-05
11:116235005 A G 0.844088 1.2579e-05
11:116236334 A C 0.166884 -3.5208e-05
11:116237486 C T 0.026889 7.0492e-06
11:116237754 G T 0.051327 1.3536e-06
11:116238034 A G 0.697708 1.4569e-05
11:116241126 T G 0.126008 1.1994e-05
11:116244026 A G 0.034090 1.9142e-06
11:116250056 T C 0.163841 1.1589e-05
11:116250369 G T 0.086532 -1.0222e-05
11:116250523 C T 0.185358 -2.3034e-05
11:116251498 G C 0.043800 1.2070e-05
11:116251739 T C 1.532273 1.7344e-05
11:116253844 G A 0.879996 2.8192e-05
11:116255309 T C 0.303978 1.7214e-06
11:116257372 G T 0.205268 -2.2289e-05
11:116262609 C G 0.191447 -6.7054e-06
11:116265015 A G 0.028086 4.2568e-06
11:116268215 A G 0.048923 3.7435e-05
11:116271226 C T 1.176801 -2.4829e-05
11:116271266 T G 0.175404 3.1971e-05
11:116272249 T C 0.493729 -1.7803e-05
11:116277079 T C 0.688688 -3.9806e-07
11:116277647 G C 0.839848 -2.1094e-06
11:116277748 C T 0.174462 -1.8522e-05
11:116278812 T C 1.792662 -5.4596e-06
11:116279427 T C 1.372362 -5.3751e-05
11:116281175 T C 0.130315 2.6656e-05
11:116286717 C A 0.026944 -4.4064e-06
11:116289417 T C 0.269871 -6.9763e-06
11:116298367 C A 1.623334 -1.2445e-05
11:116298648 A G 1.653687 -1.5872e-05
11:116298935 C T 0.392343 -3.5256e-06
11:116299630 G C 0.080882 9.8756e-06
11:116302651 A G 0.053500 -5.8372e-06
11:116302939 G T 0.132039 1.2994e-05
11:116303270 G A 0.855446 9.1473e-05
11:116306360 C A 0.171745 -1.6052e-05
11:116306907 A C 0.637667 5.4593e-05
11:116312186 A C 0.208049 -1.3196e-05
11:116312418 G A 0.094841 3.4077e-05
11:116316777 C T 0.896768 -2.4886e-07
11:116316813 A G 0.681620 -3.5990e-06
11:116321980 A G 0.375000 -4.4724e-06
11:116323001 A G 0.342219 -2.4785e-06
11:116324006 C G 0.463981 4.3256e-05
11:116325156 C G 0.245566 -9.6090e-06
11:116325990 C T 1.637929 1.3801e-05
11:116326686 A G 0.202327 -5.8318e-06
11:116328597 G T 0.067021 -2.3221e-05
11:116329917 A C 0.946844 1.8206e-05
11:116331421 A G 0.065868 -2.7416e-05
11:116333012 T C 0.085407 -8.4889e-05
11:116334147 T C 0.042613 -4.5485e-06
11:116338514 C A 0.565350 -6.0390e-06
11:116339688 G C 0.447570 -1.8982e-06
11:116340960 C A 0.185426 7.5170e-06
11:116349950 A G 0.171103 -7.7900e-05
11:116350751 A G 0.076649 -1.5283e-06
11:116352008 G T 0.643481 6.2594e-06
11:116352622 T C 1.855933 3.1419e-05
11:116358711 A C 0.208814 3.7323e-05
11:116360636 C T 0.546742 -5.4731e-06
11:116362044 G T 0.119021 1.6055e-06
11:116364065 T C 1.033090 2.7188e-05
11:116365711 A C 0.064192 -3.0868e-05
11:116370696 A C 0.157507 1.6936e-05
11:116371074 T C 0.867652 2.6218e-05
11:116372575 A G 0.092370 7.7948e-06
11:116375302 C T 0.136591 -6.0927e-06
11:116379889 A G 0.118729 9.7170e-06
11:116383064 A G 0.073249 1.0429e-05
11:116386360 A G 0.066766 -5.4364e-06
11:116388314 A G 0.995131 2.1222e-05
11:116389829 A G 0.038840 6.1358e-06
11:116396613 C A 0.213859 -3.8691e-05
11:116397601 C T 0.036042 -7.1345e-06
11:116400382 G A 0.421116 -9.0149e-06
11:116408091 A G 0.078182 -4.2724e-06
11:116409130 C T 0.053962 -3.0216e-05
11:116409788 A C 0.329161 7.3225e-06
11:116411434 A C 0.248503 4.5414e-05
11:116413310 A G 0.140188 -2.1023e-05
11:116413870 T C 0.044255 3.6325e-06
11:116417966 T C 0.523562 -5.7565e-06
11:116422244 T C 0.051844 6.9542e-06
11:116422645 A G 0.050491 -1.5698e-05
11:116426640 G A 0.395767 5.1861e-05
11:116426886 A G 1.096946 3.9486e-05
11:116431149 G A 0.338888 3.4622e-05
11:116433496 T G 0.031482 1.3210e-06
11:116436102 G A 0.138686 3.1829e-05
11:116437360 C A 0.159727 -2.3589e-05
11:116438810 A G 0.112147 2.8239e-05
11:116440678 G A 0.368211 -7.2599e-06
11:116448838 A C 0.426477 -7.2862e-06
11:116449864 T C 0.035627 1.0087e-05
11:116454261 G A 1.078346 2.3126e-05
11:116460172 C G 0.057858 6.4125e-06
11:116464992 T G 0.216579 -9.3003e-06
11:116466495 G C 0.537186 3.3825e-06
11:116467349 T C 0.087610 6.8855e-06
11:116470173 C A 0.619856 -6.6003e-06
11:116473282 C T 0.037306 2.6451e-05
11:116474519 T C 0.136639 2.3284e-05
11:116476668 A C 0.058134 -4.0114e-05
11:116479338 G A 0.058117 -1.1761e-05
11:116481208 A G 0.133229 6.2762e-06
11:116482449 A C 0.034042 2.7480e-05
11:116483821 T C 0.039676 6.6991e-06
11:116486290 C T 0.022612 1.8647e-06
11:116486588 G A 1.212064 -2.1977e-05
11:116487300 T C 0.068785 -1.4415e-05
11:116488978 A G 0.182295 -9.0113e-05
11:116492014 C T 0.030207 -3.1813e-05
11:116492107 G A 0.424988 -5.2113e-06
11:116493738 A G 1.004991 -1.6864e-05
11:116496360 C T 0.327536 -9.1508e-06
11:116496623 A C 0.470777 4.1599e-05
11:116498649 G A 0.234669 -1.0171e-05
11:116500411 A G 0.043137 -7.4046e-06
11:116501944 G A 0.577973 -1.6696e-05
11:116507582 G A 0.254677 -1.1687e-05
11:116508327 T C 0.020589 -1.7180e-05
11:116510138 C T 0.111426 1.2524e-05
11:116511522 T C 0.332788 -3.8566e-05
11:116512466 T C 0.693370 -2.7632e-06
11:116514072 G A 0.041264 -6.9675e-06
11:116520527 T G 0.446271 3.7066e-05
11:116523063 T G 0.317302 -2.2923e-06
11:116523657 A G 0.125566 -2.8066e-05
11:116524965 A G 0.070336 -2.8862e-05
11:116528663 G A 0.179823 2.3047e-05
11:116528876 C T 0.360986 -1.8487e-05
11:116530797 G T 1.245719 2.0097e-05
11:116532314 A G 0.483023 2.8219e-05
11:116555207 G A 0.213754 8.8539e-06
11:116557959 T C 0.041349 -3.5298e-06
11:116560883 T C 0.617857 5.5412e-05
11:116569204 G A 1.172810 1.8360e-05
11:116573120 A G 0.027392 3.9316e-06
11:116584987 T C 1.470100 7.2370e-07
11:116587849 C T 0.310332 -1.5678e-05
11:116599392 T C 0.422425 2.2155e-05
11:116607437 T C 1.866275 1.6014e-05
11:116609540 T G 0.101780 2.4479e-05
11:116613660 T C 0.145934 1.6428e-05
11:116617240 C A 0.262004 -1.0211e-05
11:116620377 A G 0.055822 1.9823e-05
11:116621623 A G 0.036208 -6.4784e-07
11:116621972 T C 0.087205 1.8475e-05
11:116626258 A G 0.134626 2.0331e-05
11:116628401 C T 0.518136 -4.6022e-06
11:116629153 A G 0.129853 3.2889e-06
11:116631542 C G 0.022483 -2.6293e-05
11:116633862 A G 0.133025 1.6850e-05
11:116633947 A G 0.108397 -1.5146e-05
11:116635951 C T 0.073436 -1.0856e-06
11:116639335 A T 0.029198 5.4306e-06
11:116646858 T C 0.194932 -6.3846e-06
11:116648917 C G 1.735334 -1.9178e-06
11:116649131 C G 0.041087 -1.4816e-05
11:116649759 C T 0.039397 3.3594e-06
11:116652207 T C 0.131308 1.8996e-05
11:116653296 T C 1.863677 1.7129e-05
11:116654435 T C 0.912924 -2.6425e-06
11:116655600 A G 0.124821 1.9539e-05
11:116660686 A G 1.866248 1.8230e-05
11:116662407 C G 0.125630 2.3322e-05
11:116663707 A G 1.882625 2.3486e-05
11:116665553 G C 0.119286 -1.6426e-05
11:116669428 C T 0.358246 4.3984e-06
11:116673315 T G 0.192488 -5.2490e-06
11:116673464 T C 0.049957 1.4165e-05
11:116674503 A G 0.044272 2.0980e-05
11:116681008 A G 1.477648 6.9277e-06
11:116684028 C T 1.753894 2.1644e-05
11:116692293 A C 0.022755 -1.2193e-05
11:116693354 A G 0.036980 -2.5520e-05
11:116693871 T C 0.032835 1.2700e-05
11:116697081 T C 0.114781 1.9633e-05
11:116700142 C T 1.510456 1.7718e-05
11:116700169 T C 1.296417 6.1906e-06
11:116703640 C G 1.831066 2.1411e-05
11:116705719 C T 0.131733 -1.2564e-06
11:116714118 G T 0.098421 9.5883e-06
11:116716869 A G 0.029436 9.5465e-06
11:116722041 T G 1.813336 4.2702e-05
11:116724204 C T 0.031115 1.0275e-05
11:116728630 C G 0.347866 2.3258e-06
11:116732231 C T 0.058453 -6.9911e-06
11:116732512 T G 1.787854 3.7121e-05
11:116737093 G T 0.449783 9.3442e-06
11:116741572 C A 1.291909 1.8497e-05
11:116741840 A G 0.091904 1.6336e-05
11:116744996 T C 0.039802 1.5804e-06
11:116748854 G A 0.227812 -4.6924e-06
11:116762829 A G 0.212295 -5.5631e-06
11:116763783 G A 0.044133 -1.5282e-05
11:116771226 T C 0.036188 -4.4669e-06
11:116780567 A G 0.064733 4.3640e-06
11:116782974 G T 0.119021 -4.5211e-07
11:116789102 C T 0.066705 -1.3288e-06
11:116789635 A C 1.972339 -3.1374e-06
11:116791391 T C 0.065307 8.6312e-06
11:116792445 C T 0.036042 9.4298e-06
11:116821525 T C 0.079260 5.1278e-06
11:116829653 G T 0.457490 7.2705e-07
11:116853300 A G 0.158003 3.7247e-06
11:116857400 C T 0.028103 5.0191e-06
11:116858247 A G 0.038853 4.0515e-06
11:116868126 A G 0.023914 -5.9787e-06
11:116872876 C T 0.037313 -6.6621e-06
11:116883777 T G 0.270391 1.0278e-05
11:116896811 T C 0.027447 4.9829e-06
11:116908283 G A 1.819966 1.8491e-05
11:116916080 A G 0.108886 -1.0314e-05
11:116917244 C T 1.791632 1.7164e-05
11:116917885 A G 0.027467 1.4987e-05
11:116932152 A G 0.020222 1.1074e-06
11:116932561 T C 1.679869 2.1034e-05
11:116948191 G A 0.227074 6.1777e-07
11:116949562 T C 0.042032 -1.0302e-05
11:116963897 A C 0.270633 1.1945e-05
11:116970362 A G 0.044534 -1.6635e-05
11:116973929 C G 0.569103 1.8015e-05
11:116978627 G A 0.063923 1.1643e-05
11:116990003 T C 0.024717 -2.7302e-06
11:116996445 G A 0.034763 8.4501e-06
11:117003749 A G 1.553165 2.2082e-05
11:117026055 G A 0.066422 2.9805e-07
11:117033808 T C 0.034036 1.0729e-05
11:117034729 C T 1.552934 2.2754e-05
11:117042377 A G 1.799026 3.3277e-05
11:117042408 T C 0.022371 -2.9292e-06
11:117061467 T C 0.081834 -2.1797e-06
11:117062370 C T 1.802178 3.5458e-05
11:117065476 A G 0.855406 -1.8475e-07
11:117066690 C T 0.098544 -8.1078e-06
11:117072963 C T 0.451292 -1.8690e-05
11:117076972 A C 1.880323 1.9083e-05
11:117081709 G A 0.034338 1.0570e-05
11:117084410 A G 0.064093 9.9222e-06
11:117084537 A G 0.398238 1.7062e-05
11:117085121 C T 0.113041 3.0746e-06
11:117088450 G A 0.736184 9.5446e-07
11:117091609 C G 0.196914 -3.3336e-05
11:117093717 C T 0.229954 -1.3475e-05
11:117094413 C T 0.271336 -1.0211e-05
11:117094591 G A 0.117341 -1.9361e-06
11:117100029 A G 0.302006 2.8283e-05
11:117101120 C T 0.046003 8.9216e-07
11:117101311 T C 0.064988 1.3181e-05
11:117101574 A C 0.468764 -1.3100e-05
11:117101877 G C 0.121659 1.8476e-05
11:117102307 G A 0.605488 -2.3255e-05
11:117104900 A G 0.042369 8.7766e-06
11:117110417 C T 0.230447 3.7673e-05
11:117125769 G A 0.031489 -1.7366e-06
11:117126493 A G 0.086355 -8.4634e-06
11:117126710 G A 1.132545 -1.9364e-06
11:117127159 A G 0.165891 -6.6635e-06
11:117127185 T C 0.023183 -1.0705e-05
11:117142440 G C 0.083112 1.1384e-05
11:117144816 C A 0.231712 3.8485e-05
11:117150502 T C 0.020756 8.1616e-06
11:117153815 T C 0.055305 -1.0387e-05
11:117162762 C T 0.112276 9.8925e-06
11:117163765 A C 1.218636 2.3679e-06
11:117163824 G C 0.766541 -3.1590e-05
11:117164246 C A 0.077608 -4.0430e-05
11:117170139 A G 0.046615 -2.0756e-05
11:117171413 T C 0.035011 8.6633e-08
11:117175658 A G 0.052575 4.3493e-06
11:117182657 A C 0.024469 -5.0539e-06
11:117183650 T C 0.881989 -1.4351e-05
11:117200943 G T 1.339085 2.3054e-05
11:117201404 G A 0.074969 2.6349e-05
11:117216213 G T 0.507505 1.5387e-05
11:117226849 T C 0.397813 2.1170e-05
11:117228849 G A 0.127412 8.9449e-06
11:117235754 A G 0.037004 2.5837e-06
11:117237207 G C 0.345113 4.5356e-05
11:117244291 T C 0.038802 -1.4314e-05
11:117246566 A G 0.081249 -5.9654e-06
11:117248283 C T 0.043140 6.7204e-06
11:117252135 A G 0.047431 -9.8514e-06
11:117252437 G A 0.078862 -4.1297e-06
11:117260075 G A 0.725468 -2.8187e-05
11:117260504 A G 0.143500 -6.9655e-06
11:117261488 G C 0.340244 2.9991e-06
11:117266312 G C 0.613699 -2.7303e-05
11:117267884 G A 1.069591 6.2921e-06
11:117281566 T C 0.072654 1.6653e-05
11:117283676 C T 1.245311 3.2591e-06
11:117286064 T C 0.143425 -4.8440e-06
11:117291793 C T 0.788857 7.3857e-06
11:117291975 C T 1.363254 8.3369e-06
11:117292208 T C 0.033233 -4.9094e-06
11:117293741 T G 1.894218 6.6189e-06
11:117293818 C T 0.307810 -4.5589e-06
11:117296292 T G 1.896078 1.0542e-05
11:117296892 C G 0.477464 2.5669e-05
11:117299550 C A 0.035205 3.2511e-06
11:117300067 T G 0.965516 9.2731e-06
11:117300380 A G 0.117178 1.6563e-05
11:117301818 T C 0.239837 1.0103e-05
11:117301847 G A 0.052228 1.6837e-05
11:117302152 C T 0.225442 -1.5536e-05
11:117302910 A G 0.194891 -1.9452e-05
11:117303858 C T 0.336412 1.4142e-05
11:117307122 T C 0.460214 -1.5159e-05
11:117310022 G A 0.196993 2.9467e-06
11:117312609 C A 0.552362 5.1941e-06
11:117324965 A G 0.999585 4.3586e-06
11:117328559 T C 0.902048 3.1256e-06
11:117329289 G C 0.062696 1.9492e-06
11:117330944 T C 0.048233 4.6451e-06
11:117333657 A G 0.163627 1.1854e-05
11:117335035 A G 0.024931 -1.0915e-05
11:117335722 C T 1.026094 3.0006e-07
11:117339893 T C 0.153342 -1.3698e-05
11:117341574 C T 0.027018 -1.2182e-05
11:117342672 C T 0.066538 8.4893e-06
11:117344866 T C 0.029187 -1.3725e-05
11:117346337 C A 0.076843 -2.2587e-06
11:117347592 C T 0.022701 -1.7064e-05
11:117349401 G A 0.257159 2.1323e-06
11:117350098 A G 0.096531 -1.7668e-07
11:117353773 A G 0.192325 -1.8471e-05
11:117355782 C A 0.893358 6.8790e-06
11:117359244 A G 0.269147 6.3141e-06
11:117361447 G A 0.065651 1.6851e-05
11:117366973 C T 0.189965 -7.1821e-06
11:117367574 G A 0.036834 4.0118e-06
11:117368982 C T 0.054152 1.2289e-05
11:117371824 C T 0.262324 -1.8083e-05
11:117373635 T G 1.318978 -5.0057e-05
11:117378824 A G 0.068928 -3.3953e-06
11:117379086 C T 0.893722 -2.6466e-05
11:117380086 G C 0.210316 1.8128e-05
11:117383816 C T 0.053017 3.0347e-06
11:117392722 A G 0.115478 -4.1902e-05
11:117398399 T C 0.333805 -9.9695e-06
11:117400684 T C 0.125838 -2.2382e-05
11:117401292 A C 0.038768 3.2922e-06
11:117403235 T G 0.530471 4.9243e-06
11:117404179 G T 0.049631 1.5198e-05
11:117407275 T G 0.033464 -1.2741e-05
11:117408890 C T 0.035066 1.1048e-05
11:117409971 C T 0.034590 3.0692e-06
11:117411664 A G 0.555327 -2.2013e-05
11:117420748 C T 0.149565 -1.6694e-05
11:117421917 C T 0.071505 3.2106e-05
11:117434983 G A 0.638177 5.1831e-06
11:117436906 T C 0.818653 -1.2553e-06
11:117440783 G A 0.042372 3.1699e-06
11:117442242 G C 1.852461 -2.1452e-05
11:117447373 G A 1.756841 -4.2229e-05
11:117454633 C T 1.581829 -9.2215e-06
11:117466755 T G 0.089507 -2.0789e-05
11:117468794 G A 0.419708 3.3046e-05
11:117469590 C T 0.937895 -3.1982e-05
11:117475052 A T 1.861291 -1.6121e-05
11:117475157 T C 0.039849 -8.7920e-06
11:117485422 T C 0.043644 3.1915e-06
11:117486730 T C 0.546800 -5.0888e-06
11:117488080 T C 0.035090 3.9168e-06
11:117489181 T C 0.110943 9.3386e-06
11:117491787 T C 0.045755 -2.6776e-05
11:117492654 A G 1.043232 -4.1348e-05
11:117493219 C T 0.020028 4.2503e-06
11:117498834 G A 0.176046 2.8364e-05
11:117506565 C T 0.026437 1.0024e-05
11:117512831 T C 1.376303 -3.1417e-05
11:117519147 T C 0.312631 3.3432e-05
11:117524455 C A 1.216834 -1.7093e-06
11:117525255 G A 0.181449 -1.2616e-05
11:117526440 A G 0.060102 4.3636e-06
11:117529248 T C 0.608082 1.3249e-05
11:117529676 C T 0.047230 -1.6038e-05
11:117531731 T C 0.053000 -7.9862e-06
11:117537132 C A 0.022616 1.0024e-06
11:117538766 T C 1.158789 2.0031e-06
11:117538907 C G 0.061006 2.2100e-05
11:117541105 A G 0.097837 -3.0725e-05
11:117541521 A T 0.147070 -2.6865e-06
11:117543084 A T 1.926411 6.8131e-06
11:117543741 T C 0.093964 -8.6824e-06
11:117544853 C T 0.213366 9.8643e-06
11:117545083 A G 0.086118 1.1285e-05
11:117545276 C G 0.042243 -1.0133e-05
11:117547323 G A 0.064807 -5.5357e-06
11:117547710 A G 0.077472 8.3772e-06
11:117549963 A G 0.032356 1.9137e-05
11:117551222 A G 0.090088 -7.1654e-06
11:117554061 C T 0.395641 4.6345e-06
11:117556607 G C 0.066545 -1.4896e-05
11:117557022 T C 0.111069 -7.1048e-07
11:117561265 G A 0.288934 1.5428e-06
11:117566674 T C 0.036800 -7.6540e-06
11:117569075 C T 0.027052 1.5585e-05
11:117569523 A G 0.153148 8.6902e-06
11:117570851 T C 0.457708 1.3397e-05
11:117571032 T C 0.720851 -1.1232e-05
11:117572969 C T 0.057532 -1.3352e-05
11:117574296 G A 0.022599 1.4756e-05
11:117574774 T C 0.034603 8.0957e-06
11:117581353 A T 0.054543 1.0535e-05
11:117584344 C T 0.220733 -4.2003e-06
11:117588346 A G 0.065926 6.9077e-06
11:117594331 T C 0.037255 -7.5556e-06
11:117595230 T C 0.503864 1.3729e-05
11:117595511 T C 0.365831 -8.8363e-06
11:117597995 A C 1.895619 6.3829e-07
11:117606417 C G 0.046044 3.3712e-05
11:117613134 A G 0.048335 1.3334e-05
11:117615813 G T 0.051120 1.0698e-05
11:117617379 T C 1.973546 -9.5474e-06
11:117622370 A G 0.090663 5.3402e-06
11:117623674 T C 0.062441 -5.1435e-06
11:117627634 G T 0.063726 -6.8010e-06
11:117629468 T C 0.149313 1.5688e-07
11:117630867 G A 0.276552 -2.0848e-05
11:117637852 A G 0.030326 5.2952e-06
11:117638172 A C 1.465759 2.3579e-05
11:117639526 T C 1.810722 3.9117e-05
11:117645833 C T 0.033172 -3.3943e-05
11:117646330 C T 0.171412 -3.4285e-05
11:117649675 G A 1.700370 9.9575e-06
11:117650439 G A 1.385349 8.0524e-06
11:117653955 T G 0.934458 3.5426e-06
11:117660172 G A 0.030697 -4.4141e-06
11:117661521 A G 0.069744 -5.6855e-06
11:117663838 T C 0.149667 -3.8726e-06
11:117668721 A G 0.214318 -1.3759e-05
11:117671091 T C 0.994713 -1.5820e-05
11:117672225 G A 0.614311 -5.7004e-06
11:117686660 C T 0.219469 -3.4867e-06
11:117688517 C G 0.150993 3.9669e-05
11:117689383 T C 0.102358 4.3615e-06
11:117690543 C A 0.148463 4.1130e-06
11:117690620 C T 0.292419 -3.1723e-07
11:117690918 C A 0.724036 -3.0065e-05
11:117692170 G T 0.427725 -3.1405e-05
11:117692334 A G 0.557778 -7.6552e-07
11:117693255 C T 1.037622 -1.8187e-05
11:117693258 A G 0.057936 -3.0076e-05
11:117693971 A G 0.105887 -1.7203e-05
11:117694089 G A 0.393444 9.1935e-07
11:117698483 G A 0.178351 1.1306e-05
11:117700725 T G 1.291103 -4.8316e-06
11:117709343 G C 0.073756 -5.4173e-05
11:117717297 A G 1.846746 -2.5232e-05
11:117719605 A G 1.434239 -4.7378e-06
11:117719898 A G 0.062047 1.3856e-05
11:117721157 G T 0.053435 9.2976e-06
11:117722292 C T 0.293072 5.0049e-06
11:117725334 A G 0.475302 5.4129e-06
11:117726103 A G 0.088773 -2.5657e-05
11:117726697 A G 0.955122 -1.0601e-05
11:117727549 G A 0.120204 -3.1059e-05
11:117727939 T C 0.074596 1.2775e-05
11:117731136 A G 0.759554 6.6481e-06
11:117737557 A G 0.051881 -1.7165e-06
11:117741853 C T 0.056525 -1.2306e-05
11:117742922 A G 0.024435 1.5412e-05
11:117745018 A G 0.278286 -5.1049e-06
11:117746741 T G 0.035484 1.4809e-05
11:117749120 G C 0.070975 1.8817e-06
11:117750955 G A 0.081450 1.1382e-05
11:117753136 C T 0.059612 1.2495e-05
11:117754692 A G 0.262782 1.5209e-05
11:117757875 T C 0.396967 1.4557e-05
11:117759895 C T 0.070716 8.2696e-06
11:117768409 G A 0.634305 -1.7896e-05
11:117769364 C T 0.251165 -4.5982e-08
11:117772848 T C 0.745646 1.0014e-05
11:117772955 C T 0.160169 3.1093e-06
11:117775198 G A 0.053629 -1.4124e-05
11:117781192 A G 0.389460 -1.5504e-05
11:117783212 T G 0.038377 -6.6397e-06
11:117783592 A G 0.025862 -4.5276e-07
11:117784902 G A 0.143252 1.0071e-05
11:117785260 C T 0.612216 -1.3160e-05
11:117787517 G A 1.968960 -1.1238e-05
11:117788698 C T 0.067038 3.6659e-06
11:117790342 T C 0.077455 -3.5509e-06
11:117791929 A C 0.481908 -5.9875e-06
11:117795942 G A 0.165799 -8.9493e-06
11:117797776 A G 0.032322 -8.9375e-06
11:117801635 A G 1.023129 -7.6970e-06
11:117804267 T C 0.047071 -2.1832e-06
11:117804440 A C 0.077428 -4.0495e-05
11:117805536 C T 0.775544 -3.0775e-07
11:117806383 C T 0.193164 -7.1337e-06
11:117811037 A G 0.043970 -4.5693e-06
11:117811167 C A 1.073236 2.1871e-06
11:117818041 A C 0.681219 6.3405e-06
11:117819775 A G 0.067687 5.1590e-05
11:117831809 G A 0.601996 7.7375e-06
11:117832675 A G 0.354918 -1.8548e-06
11:117839187 C A 0.846525 1.7321e-05
11:117842706 G A 0.233238 -1.4570e-05
11:117853666 C T 0.222005 -3.1597e-05
11:117857203 C G 0.021324 3.1921e-05
11:117860305 A G 0.024907 4.9286e-06
11:117864063 G A 0.329252 -2.5488e-05
11:117864846 G A 0.100465 1.4853e-05
11:117872086 A G 0.888125 2.3399e-05
11:117879926 G A 0.106105 2.1439e-05
11:117883397 C G 0.211608 2.9405e-06
11:117885423 T C 0.043807 -1.5217e-05
11:117886499 A G 0.045979 -4.0941e-06
11:117887757 T C 0.576742 -7.2129e-06
11:117889448 T C 0.385370 -1.3114e-05
11:117898318 C T 0.034875 9.4248e-06
11:117901537 T A 0.021025 1.3740e-05
11:117906510 T C 0.588152 -6.4088e-05
11:117909810 A G 0.050372 1.1970e-05
11:117910111 T C 0.041617 8.0843e-06
11:117915055 T C 0.144152 -2.6660e-05
11:117916286 C T 1.951947 2.7360e-05
11:117917257 G A 0.152261 -6.2264e-06
11:117923577 G A 0.051698 4.4067e-05
11:117926735 G A 0.235856 3.1752e-05
11:117927789 T A 0.894840 -5.3783e-06
11:117931300 A G 0.067252 -1.1253e-05
11:117937348 G A 0.658515 1.9197e-05
11:117947698 G A 1.532351 6.5202e-06
11:117959372 A G 0.761428 -2.9733e-05
11:117959927 G T 0.029728 -5.4385e-06
11:117960138 T G 0.626176 -9.1018e-06
11:117964613 T C 0.044990 -4.7315e-05
11:117965421 T C 0.227873 -1.9851e-06
11:117965530 G A 0.755957 -1.6578e-05
11:117966178 A G 1.859125 -1.8632e-05
11:117974639 A C 0.099431 -1.6608e-05
11:117978103 T C 0.080022 -2.6257e-06
11:117987128 T G 1.921668 1.5089e-05
11:117987746 G A 1.502892 -2.3062e-06
11:117991333 G A 1.193865 -4.6149e-06
11:117997241 T C 0.023649 -9.8144e-06
11:117997722 G T 0.403522 2.0868e-05
11:117998243 T C 0.049607 3.0415e-05
11:118002372 T C 0.082306 -5.8261e-06
11:118003694 A G 0.048546 -1.9885e-05
11:118015832 A G 0.078648 -1.1480e-05
11:118016039 A G 0.324994 3.9628e-05
11:118016068 T C 1.250084 8.7455e-06
11:118017538 C T 0.070043 9.0895e-06
11:118018022 G A 0.847596 -1.1213e-09
11:118018122 A G 0.044480 1.1911e-05
11:118018767 A G 1.162736 1.4877e-05
11:118020130 C T 0.075058 -2.0514e-05
11:118022107 T C 0.260406 3.9392e-05
11:118025917 A G 0.884437 6.4997e-06
11:118026675 C T 1.022255 -1.4160e-05
11:118031950 A C 0.100604 -3.6282e-06
11:118032242 A C 0.996461 -2.7889e-05
11:118034870 A G 0.094620 4.2462e-06
11:118035136 T C 0.055033 -4.1670e-06
11:118037564 A G 0.185613 3.0389e-06
11:118038741 T C 0.034678 -7.2522e-06
11:118045846 A G 0.077251 1.9583e-05
11:118046570 A G 0.177012 1.6842e-06
11:118051010 C T 0.094056 -5.4237e-06
11:118056679 G T 0.041719 -3.0506e-05
11:118057867 G T 0.454410 1.4503e-05
11:118068752 C T 0.283651 -3.8004e-06
11:118070788 A G 0.320528 7.8401e-06
11:118081345 T A 1.162953 -2.8964e-05
11:118083664 G A 1.505758 -2.4247e-05
11:118084980 A G 1.102039 -2.5367e-05
11:118095090 A G 0.022007 1.1948e-06
11:118096459 T C 0.223185 -3.2991e-05
11:118098890 C T 0.416019 2.6690e-06
11:118103367 A G 0.040488 -3.2078e-05
11:118103976 T C 0.043304 6.8267e-06
11:118107805 G A 1.461111 -2.2042e-05
11:118115137 T G 0.021449 2.5699e-06
11:118115331 T C 0.045119 -2.1517e-05
11:118117018 A G 0.154893 2.4727e-05
11:118119154 A G 0.022551 3.3400e-06
11:118136871 A G 1.291038 -5.4445e-05
11:118145686 T C 0.883631 -3.1809e-05
11:118150882 A C 0.043708 -7.3030e-07
11:118162496 C T 0.660110 -1.4473e-05
11:118166597 G A 0.058110 2.9012e-05
11:118186305 A C 0.054798 -4.2820e-07
11:118191515 A G 0.058494 1.8187e-05
11:118196399 C T 0.535975 -2.4114e-05
11:118199425 A G 0.049556 -2.3097e-05
11:118209960 C A 1.424849 6.7546e-06
11:118210106 C G 1.481901 1.8497e-05
11:118212671 T C 0.158717 -1.7732e-06
11:118213801 A G 0.032893 3.3786e-07
11:118214267 A G 0.658889 -6.1541e-06
11:118229679 A G 0.292789 1.3060e-06
11:118230359 T C 0.222794 -1.8200e-05
11:118231584 G A 0.278411 -2.3319e-05
11:118232026 T C 0.047363 -3.3474e-05
11:118232332 A G 0.043001 -7.1227e-08
11:118241995 C T 0.650491 5.7653e-05
11:118251534 A G 0.053714 2.9179e-05
11:118257081 A G 0.172895 -2.4422e-05
11:118269674 G A 0.030762 9.4608e-06
11:118272784 G A 0.028759 -6.8734e-06
11:118272963 G A 0.073416 -3.4682e-06
11:118285995 A G 0.259675 5.5509e-06
11:118298252 C T 0.427511 1.1756e-05
11:118322924 C A 0.067021 5.9440e-06
11:118329243 G A 0.025325 -8.4935e-06
11:118341785 A G 1.798819 -3.1244e-05
11:118347020 C T 0.053183 2.1928e-05
11:118365210 C G 0.053017 -1.8576e-06
11:118381018 T C 0.041729 -1.0393e-06
11:118392566 A G 0.024792 -3.5929e-06
11:118395733 T C 0.024632 -4.4219e-06
11:118399289 A G 0.024486 1.3141e-05
11:118415429 T C 0.126215 -7.5445e-06
11:118417501 G A 0.065351 1.6923e-05
11:118430519 T C 0.258845 2.5414e-05
11:118435756 T C 0.247827 1.8769e-05
11:118435966 A G 0.443789 3.3087e-05
11:118442371 T C 0.120782 -1.5897e-05
11:118443944 A G 0.249795 1.8611e-05
11:118456688 A G 0.027624 -9.5406e-06
11:118464764 A C 0.068741 -1.0682e-05
11:118473002 A G 0.034896 1.0013e-05
11:118477367 G A 1.373974 7.4871e-05
11:118483802 G A 0.101542 6.5928e-06
11:118486067 C T 1.135201 -2.2916e-06
11:118496524 C T 0.074898 1.6491e-05
11:118503442 T C 0.079008 1.6765e-05
11:118503912 T C 0.066902 -2.0713e-06
11:118507068 T C 1.960239 -1.1656e-06
11:118515779 A G 0.084152 -1.9289e-05
11:118529703 A G 0.023874 1.8124e-05
11:118530611 C T 0.455869 -1.1809e-04
11:118530869 G C 0.093196 -1.9186e-05
11:118560857 A G 0.450497 -6.1597e-05
11:118564982 C T 0.647588 4.3015e-05
11:118574675 T C 0.810725 2.2743e-05
11:118576762 C T 1.756766 6.7195e-06
11:118603526 A G 0.446342 -4.8409e-05
11:118611781 A G 0.411654 -3.3292e-05
11:118613605 G A 0.039224 4.9392e-06
11:118615390 T C 0.092730 3.8421e-05
11:118619948 T C 0.159122 9.6346e-06
11:118619960 T C 0.406802 -4.0495e-05
11:118633561 A C 0.075143 1.6899e-05
11:118644323 G C 1.913175 9.2431e-06
11:118649512 A G 0.410780 -3.2831e-05
11:118651809 C T 0.835211 1.2404e-05
11:118660932 G A 1.730962 2.9945e-06
11:118679387 A G 1.318013 2.6240e-05
11:118689745 T C 0.145023 2.2754e-05
11:118698537 A G 1.652868 1.8901e-05
11:118701597 C T 1.661010 2.0035e-05
11:118713180 G T 0.188663 -1.7422e-05
11:118724723 C T 0.757018 2.0510e-05
11:118727137 C G 0.141031 1.4202e-05
11:118730669 T C 1.503555 5.6876e-06
11:118732181 A G 0.032635 1.4203e-05
11:118734640 T C 0.358467 -4.8408e-06
11:118743772 C T 1.616622 1.6642e-05
11:118746769 G T 1.179018 8.7851e-06
11:118747813 G A 1.050980 1.6016e-06
11:118751326 T A 1.875821 1.4680e-05
11:118754353 A C 0.302992 -1.4421e-05
11:118755630 C T 0.334424 -3.9207e-06
11:118755946 T C 0.088769 1.8270e-05
11:118757219 G C 0.740094 2.0554e-05
11:118757788 A G 0.046894 -9.2372e-06
11:118759610 G T 0.462716 1.2365e-05
11:118759905 A C 0.022289 -5.9185e-06
11:118763736 C T 0.126300 3.3007e-05
11:118765600 G A 0.818483 4.0943e-06
11:118766018 T C 0.076197 -1.6553e-05
11:118772160 A G 0.049590 -7.0190e-06
11:118782222 C T 0.062258 7.1677e-06
11:118782802 T C 0.044813 -3.8023e-06
11:118787897 C A 0.022772 -4.3480e-06
11:118797003 G C 0.186154 -4.5470e-06
11:118799206 A G 0.205448 -2.3996e-05
11:118799691 G A 0.045503 8.9629e-06
11:118800302 A C 0.906488 1.2702e-05
11:118801296 T G 0.091057 -2.1953e-06
11:118802386 C T 0.130849 2.6454e-06
11:118803842 G A 0.096834 -1.7336e-05
11:118809632 C T 0.074147 -1.6307e-05
11:118811878 C G 0.149283 2.6127e-05
11:118816353 A G 1.003257 -1.6906e-05
11:118828942 G A 0.352647 -3.3995e-05
11:118845813 A G 0.361932 -1.9023e-05
11:118856920 G A 0.884811 -1.0083e-05
11:118863687 T C 0.191866 4.9481e-06
11:118867116 A G 0.036249 -1.6385e-05
11:118867695 T C 0.270085 -6.8874e-06
11:118869447 C T 0.191488 1.6750e-05
11:118878682 G A 0.074456 -1.2652e-05
11:118889114 G A 1.958481 4.2388e-06
11:118889132 G A 0.525256 1.0122e-05
11:118889810 T C 0.183250 6.0242e-06
11:118894287 G A 0.458350 3.8259e-06
11:118895686 T C 0.443639 1.1056e-05
11:118895962 A G 0.025444 2.6997e-06
11:118897472 G A 0.026002 -1.1441e-05
11:118899600 G A 0.051963 8.4034e-06
11:118899717 A G 0.167125 -3.1096e-06
11:118900410 G T 0.469471 3.6893e-05
11:118901262 T C 0.771960 -1.1428e-05
11:118904900 A G 0.171130 -1.7724e-05
11:118914998 G A 0.188887 -1.1362e-05
11:118917587 T C 0.342311 -1.7857e-05
11:118919206 C T 1.695145 7.1261e-06
11:118923269 T C 0.088824 1.8449e-06
11:118924723 A G 0.056066 -2.5554e-06
11:118927371 C T 0.092581 -2.9225e-06
11:118940957 G C 0.808213 9.9582e-06
11:118945502 C T 0.061061 -1.5959e-05
11:118947634 T C 0.886735 -6.5144e-06
11:118949331 T C 0.819527 1.3609e-05
11:118949880 A G 0.046918 1.4104e-06
11:118952371 G A 0.811245 6.1154e-06
11:118953952 G A 0.170980 -1.3624e-05
11:118959732 T C 1.093278 1.7169e-05
11:118967758 C T 0.844271 -7.4302e-06
11:118973990 A G 0.093325 5.2533e-05
11:118974485 G A 0.738360 -1.0843e-05
11:118983434 T C 0.104038 1.0733e-06
11:118983681 T C 1.147525 1.2719e-05
11:118989186 T C 0.025040 1.6723e-05
11:119005003 A G 0.021963 -2.7179e-06
11:119005088 T C 1.923470 5.3544e-06
11:119006788 A G 0.148392 -2.5149e-05
11:119019520 A C 0.956764 -1.0435e-05
11:119021857 A G 0.047853 -6.5223e-07
11:119029849 C T 1.317673 -1.6647e-05
11:119038627 G T 0.165527 -8.2215e-06
11:119043656 T C 1.002859 -5.4673e-06
11:119052826 A C 0.994805 -5.8554e-06
11:119054488 T C 0.851356 1.2416e-05
11:119056681 C G 0.146118 -6.1897e-06
11:119059404 A G 1.056525 1.6730e-05
11:119060963 C T 0.542771 -3.7680e-05
11:119063908 T C 0.492774 1.5955e-05
11:119073404 A G 0.028715 7.1210e-06
11:119086629 A T 1.057930 -1.7023e-05
11:119092634 G T 0.048257 -8.7807e-06
11:119093545 G A 0.064382 3.7485e-06
11:119099906 C G 0.147569 -2.5123e-05
11:119108112 G A 0.547004 -3.5397e-05
11:119146659 C G 1.059813 -1.7553e-05
11:119172914 T C 0.035821 1.0141e-06
11:119175075 A C 0.595068 2.9632e-06
11:119176499 C T 0.083357 -9.0971e-06
11:119180316 A G 0.454223 -2.5402e-05
11:119181674 C G 1.377639 -3.3369e-06
11:119185677 C T 0.106241 8.7442e-06
11:119189132 T C 0.218388 -8.9608e-06
11:119201699 A G 0.543574 1.0512e-05
11:119205830 G A 0.936141 -5.7679e-06
11:119206375 A G 1.360527 -2.1371e-05
11:119207928 T C 0.298834 -1.6993e-05
11:119208576 A G 0.287377 3.8398e-06
11:119214798 C T 1.240157 -3.0889e-06
11:119215046 T C 0.093614 -2.5315e-05
11:119215165 T C 1.019012 2.2665e-05
11:119215901 T C 0.120177 1.5103e-05
11:119216504 T C 0.669269 8.8055e-06
11:119221078 G A 1.163729 3.6909e-05
11:119221449 A G 0.270854 2.5799e-06
11:119228834 T C 0.024421 2.4684e-05
11:119229374 C T 1.441756 2.3229e-05
11:119229758 C T 0.047186 8.7431e-06
11:119233110 A G 0.663414 1.5342e-05
11:119236590 G C 0.167513 1.8873e-05
11:119240456 G A 0.421979 1.5107e-05
11:119243670 T C 0.141470 4.9230e-06
11:119244095 T C 1.216589 4.8679e-05
11:119249488 G A 0.513135 -2.3864e-05
11:119253797 A G 1.744024 2.0048e-05
11:119258632 G A 0.033940 -5.2184e-06
11:119279939 G A 0.231528 -9.2253e-06
11:119294471 T C 0.072824 1.6260e-05
11:119295082 G A 1.796221 5.9847e-06
11:119299408 T C 0.609751 -1.6150e-05
11:119302513 G A 0.030833 -7.5056e-07
11:119304622 G A 0.111647 6.3066e-07
11:119309664 T C 1.795038 6.6659e-06
11:119323404 G A 0.087386 -3.6064e-06
11:119324268 G A 0.102831 -4.9094e-06
11:119341720 T C 0.045432 -1.2326e-05
11:119349718 T G 0.022782 1.5896e-06
11:119351391 A G 0.075762 -4.2208e-08
11:119352350 T G 0.077703 3.3891e-06
11:119357824 G C 0.035719 5.8091e-07
11:119358442 A G 1.668228 -1.0051e-05
11:119364445 C G 0.064760 7.8786e-06
11:119366704 C T 0.031248 1.1599e-05
11:119366947 T C 0.752258 -2.6568e-05
11:119368120 T G 0.892926 6.7714e-06
11:119370012 A C 0.077346 -1.6544e-05
11:119375180 A G 0.928022 -3.0279e-06
11:119382089 A G 0.035909 1.0267e-05
11:119383219 T G 0.097881 -9.5411e-06
11:119384214 A G 0.626431 -1.4072e-05
11:119384450 T C 0.603027 -1.7509e-05
11:119388572 T C 0.100744 4.4509e-06
11:119392654 A G 1.349478 1.0392e-05
11:119396373 T C 0.064359 1.2970e-05
11:119410158 C T 1.174149 5.1460e-06
11:119412507 A G 0.601068 5.4101e-06
11:119429923 A G 0.603819 3.7690e-06
11:119440387 T G 0.187419 -1.1425e-05
11:119443266 G A 0.035824 -2.7513e-06
11:119443362 T C 0.134738 6.1711e-06
11:119444435 A G 1.217320 -2.6999e-06
11:119457720 G A 0.048220 -9.4388e-07
11:119462746 C G 0.033036 -1.7069e-05
11:119468994 T C 0.724002 -5.0661e-06
11:119470258 G A 1.274298 4.7945e-06
11:119475424 A G 0.030238 2.5272e-05
11:119485081 G C 1.157976 1.8455e-05
11:119489210 C G 0.251461 -1.4311e-06
11:119496258 T C 0.134259 -2.0917e-05
11:119496671 C T 0.173802 7.0631e-06
11:119497236 G A 0.033400 -1.3410e-05
11:119498563 T C 0.248177 -1.2911e-05
11:119500880 T C 1.026542 1.0268e-06
11:119502870 A G 0.206549 4.1031e-05
11:119503612 G A 0.089783 1.7360e-05
11:119503670 C A 1.209235 -6.9620e-07
11:119509911 G A 1.845162 7.7519e-06
11:119510303 T G 1.853029 -3.0478e-05
11:119510644 C A 1.853743 -3.0248e-05
11:119516100 C T 1.882907 -8.4831e-06
11:119518158 T C 0.077839 2.4027e-05
11:119518808 A C 0.485603 -2.4382e-06
11:119521341 A G 0.048053 1.0876e-05
11:119523622 T C 0.044412 -1.1342e-05
11:119524950 C T 1.488340 9.1984e-06
11:119530129 T C 0.184954 -2.1705e-05
11:119541778 T C 0.795307 7.1776e-05
11:119548402 T C 0.039496 4.4955e-06
11:119552651 T G 0.032564 -1.3173e-05
11:119556950 T C 0.059470 -5.8884e-06
11:119561424 T C 0.027882 5.1581e-06
11:119568994 T C 0.288308 -1.1628e-05
11:119571975 G A 1.222692 -9.4705e-05
11:119573655 T C 0.063849 2.1147e-05
11:119576357 A G 0.057192 1.9876e-05
11:119576911 T C 0.797918 6.1055e-07
11:119585681 T C 1.124886 -1.3543e-07
11:119598971 T A 0.041855 -1.6141e-05
11:119609714 T G 1.107951 -1.6078e-05
11:119628335 C T 0.092557 1.2908e-05
11:119631281 G A 0.194708 2.2592e-05
11:119632975 A G 0.780555 1.2766e-05
11:119639739 A G 0.211884 -3.1751e-05
11:119642332 A G 0.022544 -1.1809e-05
11:119647330 A G 0.088004 -1.7520e-05
11:119648394 A G 0.071736 1.5603e-05
11:119649731 A G 0.042692 -1.2918e-05
11:119652763 A G 0.932102 2.6021e-05
11:119654894 T C 0.036623 -3.1812e-06
11:119655319 G C 0.104405 1.2220e-05
11:119659301 T C 0.222304 4.1761e-05
11:119660492 T C 0.629209 7.6095e-06
11:119663944 T C 0.037466 2.1478e-05
11:119672156 G A 1.104827 -1.5907e-05
11:119672586 T G 0.096946 -6.3352e-06
11:119678909 T G 0.150503 2.2651e-06
11:119683473 C A 1.018981 -1.1412e-05
11:119683659 G A 0.080001 5.0583e-06
11:119684904 T C 0.106496 -3.7334e-06
11:119689897 A G 0.023948 -1.7459e-06
11:119693592 G C 0.196908 5.3256e-06
11:119695450 C T 1.634318 -2.1296e-05
11:119697707 G C 0.041434 2.0735e-05
11:119699202 A G 0.048804 2.3308e-05
11:119700001 G T 0.498931 -1.7670e-05
11:119700031 A C 1.472698 -1.5978e-05
11:119701127 G A 0.404511 -6.2595e-06
11:119702432 C T 0.670714 -1.7265e-05
11:119702527 T C 0.887972 -2.9669e-05
11:119705210 A G 0.444428 1.0603e-05
11:119708875 A G 0.634030 1.3185e-06
11:119709210 A G 0.076673 -2.3086e-07
11:119711982 C T 0.454866 1.5207e-05
11:119712159 A C 0.102974 -6.5487e-06
11:119721867 C T 0.048532 -1.1389e-05
11:119724987 C T 1.875159 -1.0146e-05
11:119725116 A G 0.031734 9.6856e-07
11:119728124 T C 0.039084 2.1294e-05
11:119728139 G A 0.048828 4.7788e-06
11:119732359 G A 0.842330 6.9324e-06
11:119734332 A G 0.229437 -3.1593e-05
11:119737272 T C 0.027678 5.1022e-06
11:119742279 A G 0.896050 9.6603e-06
11:119743230 T C 0.253249 -4.7386e-05
11:119773797 C T 0.036164 1.4639e-05
11:119775102 C T 0.580170 1.4875e-05
11:119776105 T G 0.135143 8.6496e-06
11:119776710 T C 0.312542 -1.5486e-06
11:119784002 G A 0.667378 2.5586e-06
11:119788154 C T 1.447328 -2.1059e-05
11:119790012 C T 0.065389 2.9587e-05
11:119790068 G A 0.079253 1.4897e-06
11:119792867 T C 0.027794 1.1732e-05
11:119795133 G A 0.495096 3.6519e-05
11:119796469 A G 0.180170 1.4379e-05
11:119804776 T C 0.169950 -4.0159e-06
11:119806104 A G 0.121132 -3.1531e-05
11:119811841 G A 0.263112 1.4499e-05
11:119831744 G A 0.241013 1.6786e-05
11:119834547 A G 1.020328 2.2057e-05
11:119839599 T C 0.058157 -6.1628e-06
11:119842708 G A 0.198403 7.6246e-06
11:119845535 C T 0.814846 -3.5667e-06
11:119856226 G A 0.292776 -1.7620e-05
11:119856928 T C 0.154216 -1.4098e-05
11:119858093 G A 0.822274 -1.6309e-05
11:119863505 T C 0.064933 1.3134e-05
11:119872703 C T 0.201538 -3.8906e-06
11:119875928 G A 0.161920 7.1257e-07
11:119879217 T C 1.490931 -1.5647e-05
11:119879579 T C 0.217123 8.8512e-06
11:119880501 T C 0.061945 -7.1122e-06
11:119881745 G A 1.896224 -1.5350e-05
11:119882908 C T 1.778600 -3.5332e-06
11:119885995 A G 0.129972 -4.4523e-05
11:119886445 T C 0.088052 -8.3922e-06
11:119887151 T C 0.133215 -1.4957e-05
11:119893470 A C 0.040689 1.1017e-05
11:119894303 A G 0.708047 8.3495e-06
11:119901422 C T 1.897608 -1.1369e-05
11:119904582 T C 0.074725 3.8969e-05
11:119907597 G A 0.029293 2.2148e-05
11:119910478 A G 0.025573 9.1738e-06
11:119917892 C T 0.642580 -1.8135e-05
11:119923643 A G 0.612271 2.3685e-05
11:119924508 G A 0.071420 1.0062e-05
11:119932396 G C 0.024700 -1.6040e-05
11:119936017 C T 1.910013 -7.6996e-06
11:119937061 T C 0.072256 1.7370e-05
11:119937782 G A 0.295047 1.0670e-06
11:119946763 T G 1.835007 -3.8227e-05
11:119961707 G A 0.646279 1.5409e-05
11:119962800 C G 0.040951 8.0085e-06
11:119967930 A G 1.242523 1.5572e-06
11:119968674 A G 0.236447 -2.3594e-05
11:119972642 C T 1.088756 -9.1160e-06
11:119973403 A G 0.038789 -2.0548e-05
11:119975192 A G 0.111310 3.8384e-05
11:119975857 G C 0.026049 8.3687e-06
11:119977910 G T 0.024554 -1.6224e-05
11:119981271 T C 0.028331 1.2971e-05
11:119983940 T G 0.069397 -9.1881e-06
11:119984202 G A 1.682242 4.2250e-05
11:119997343 C T 0.026461 -7.0374e-06
11:120002070 C A 0.092870 -1.2747e-05
11:120002727 A G 1.522311 1.2670e-05
11:120003533 T C 0.209334 5.6534e-06
11:120008468 C G 0.032482 5.0667e-06
11:120009308 A C 0.155413 1.9343e-05
11:120012390 C G 1.504656 1.6911e-05
11:120024594 C T 0.033060 1.2600e-05
11:120026748 A G 0.238083 -2.2361e-05
11:120029788 T C 0.083850 1.3876e-05
11:120036997 T C 0.152173 2.2781e-05
11:120040331 T C 0.030462 9.0977e-06
11:120040442 G T 0.858323 4.3955e-05
11:120045119 T C 0.033641 4.8038e-06
11:120053576 A G 0.224497 -1.6100e-05
11:120054885 T C 0.226224 -1.5038e-05
11:120055170 A G 0.250319 7.5612e-06
11:120056416 T A 1.120371 3.8785e-05
11:120058902 T C 0.613131 -1.3499e-05
11:120071508 A G 0.151720 -1.2476e-05
11:120072666 A C 0.122281 -7.5449e-06
11:120077259 G A 1.835632 -1.3795e-06
11:120079290 T C 0.225554 -2.0430e-05
11:120084056 C A 0.608327 -9.7663e-06
11:120085469 T C 0.157952 -2.3118e-05
11:120089886 A G 0.147964 1.3373e-05
11:120098329 T C 0.174594 -2.0803e-06
11:120099679 A G 1.593891 -3.6588e-06
11:120103932 C A 0.063247 9.4200e-06
11:120114421 A G 0.246725 -6.7546e-06
11:120115709 T C 0.160587 -2.4171e-05
11:120120435 A G 0.092135 -1.9858e-06
11:120123837 A G 0.027311 2.2918e-05
11:120123886 C G 0.038428 8.7677e-08
11:120133494 G A 0.549357 7.6910e-06
11:120139700 T C 0.262895 -1.3547e-05
11:120146707 T C 0.132239 5.6974e-05
11:120149004 A G 0.397708 -1.7083e-05
11:120152147 C T 0.123431 9.6951e-06
11:120155336 C T 0.371648 4.0454e-06
11:120156555 C T 0.051429 2.0239e-05
11:120157518 C T 0.517215 -2.3782e-06
11:120161641 A G 0.145210 -7.2353e-06
11:120165942 G A 0.197356 2.8918e-05
11:120167057 G A 0.130166 6.6051e-06
11:120169744 T C 0.028922 -2.4418e-05
11:120170012 C T 0.182764 -1.7283e-05
11:120173354 A G 0.269317 3.6834e-05
11:120175749 G A 1.156739 -2.0928e-05
11:120178632 T C 1.010842 -2.8926e-05
11:120180298 A G 0.049763 3.3352e-06
11:120183803 G A 1.317237 -4.5921e-05
11:120187971 A G 0.287421 -1.1399e-05
11:120194024 T C 0.788517 -7.0650e-05
11:120195702 C T 0.463777 5.5596e-05
11:120198093 A G 0.748400 3.1645e-05
11:120200571 G A 0.032247 -5.0735e-06
11:120221618 G A 0.766286 3.9988e-05
11:120235874 A T 0.206362 -7.1973e-06
11:120237010 C T 0.026859 -7.3130e-06
11:120239808 G A 0.057549 4.7205e-05
11:120256422 T C 0.030017 4.5579e-06
11:120278477 G A 0.059871 -8.0043e-06
11:120294150 A G 0.086186 -1.0810e-05
11:120320958 A G 0.025628 -6.1838e-07
11:120323214 A G 0.931385 -2.6841e-04
11:120326714 G A 0.072093 -2.3477e-05
11:120331909 T C 0.058317 6.7264e-06
11:120334680 G T 0.453227 1.0535e-04
11:120340060 T A 0.100815 -7.6237e-06
11:120342804 A G 0.089878 1.6165e-06
11:120344526 T C 0.794372 3.0175e-05
11:120347586 T C 0.134303 -2.0277e-05
11:120360377 T C 0.045388 -6.3137e-06
11:120363374 T C 1.442619 -2.6992e-05
11:120363407 A G 0.123145 -4.3012e-06
11:120368442 T C 0.024268 -3.9635e-06
11:120373529 A G 0.628743 -8.1518e-06
11:120377070 T C 0.077071 1.2658e-05
11:120378070 T C 0.132970 3.5596e-06
11:120379057 T C 1.282719 3.7337e-06
11:120381060 C T 0.088229 5.4536e-06
11:120385155 T C 0.435293 3.4094e-05
11:120386310 C G 0.225034 -2.4643e-05
11:120387199 A G 0.996060 2.4628e-05
11:120387399 C T 0.103409 -1.0999e-05
11:120388512 T C 0.049250 1.7534e-05
11:120388730 T C 0.026842 -1.6438e-05
11:120388902 C T 0.035844 -1.7200e-06
11:120388959 C T 0.604029 2.2049e-05
11:120389147 A G 0.022626 -2.2098e-05
11:120389945 G A 0.458524 1.8510e-05
11:120391473 A G 0.144832 -4.6693e-06
11:120391603 A G 0.050749 -2.2937e-05
11:120393597 C T 0.168012 4.6773e-06
11:120396329 C T 0.039435 -8.3413e-06
11:120396485 T C 0.626312 7.0393e-06
11:120398643 A G 0.495113 -7.6118e-06
11:120400935 T C 0.073841 4.6341e-06
11:120402925 C A 0.321222 -2.0666e-05
11:120404835 G A 0.535832 2.1440e-05
11:120405162 T C 0.521455 9.9233e-06
11:120405520 T C 0.053925 -5.1371e-06
11:120406723 A G 0.816726 -1.3713e-05
11:120407945 C T 0.029126 7.3388e-06
11:120408071 A G 0.573271 1.5828e-05
11:120425797 A C 0.072114 6.4735e-06
11:120440043 G A 0.924048 -1.0331e-05
11:120441720 G A 0.876104 -1.0374e-05
11:120446509 A C 0.090347 1.5714e-05
11:120447136 A C 1.537468 3.8129e-07
11:120448635 T C 0.021235 2.0210e-06
11:120449633 C A 0.093862 -1.4760e-05
11:120458530 T C 0.057450 4.1882e-06
11:120460797 G A 0.049155 -1.5619e-05
11:120465556 T C 0.054761 -1.7548e-06
11:120469053 A G 0.027603 1.0203e-05
11:120475940 C T 1.394410 1.8707e-05
11:120478052 T C 0.053044 8.3691e-07
11:120481542 G C 0.092394 -7.8729e-06
11:120483834 A G 0.087046 -3.5439e-06
11:120484979 T C 0.051789 -1.1971e-05
11:120486195 T C 0.798465 1.6711e-05
11:120486825 C A 0.049631 1.0480e-05
11:120491438 G A 1.722690 1.5686e-05
11:120499500 A C 0.568892 3.1721e-05
11:120499666 A G 0.062288 3.6740e-06
11:120500130 A G 0.923524 2.1922e-05
11:120501806 G A 0.132702 2.7517e-05
11:120505562 C T 0.534003 1.6432e-05
11:120507069 C T 0.107625 -2.6324e-06
11:120507185 C T 0.107907 3.2653e-05
11:120508093 T C 1.918428 2.4506e-05
11:120509621 A G 1.211282 -2.1002e-05
11:120510213 C T 0.059606 3.4738e-06
11:120515929 C T 0.095936 -5.3936e-06
11:120516366 T C 0.067123 -4.5740e-06
11:120518653 A G 1.278847 -1.3366e-05
11:120521504 T G 0.051412 1.7706e-06
11:120528484 A G 0.094559 7.9358e-07
11:120530973 T C 1.248894 -4.2001e-06
11:120534774 G A 0.125892 -2.4032e-05
11:120540000 T C 0.020681 5.1834e-06
11:120546027 G A 0.305783 3.3067e-05
11:120551419 A C 0.941180 3.6485e-05
11:120553943 G A 0.758725 4.9712e-06
11:120555217 A C 0.083146 2.2349e-05
11:120556143 A G 0.024676 1.2029e-05
11:120556641 A G 0.874122 8.0494e-06
11:120565240 T C 0.118848 4.5835e-05
11:120568647 T C 0.020521 -3.7197e-05
11:120570198 G A 0.223402 6.9794e-06
11:120574350 G A 0.337409 -2.8599e-06
11:120575671 C T 0.274981 4.0382e-06
11:120579778 A G 0.096487 5.5032e-06
11:120589751 C T 0.071740 -4.2841e-06
11:120590848 A G 0.074935 7.8550e-07
11:120591451 A T 0.051487 -7.1325e-06
11:120591547 C T 0.534884 -1.0592e-05
11:120594279 C A 0.279595 6.2338e-07
11:120597664 G A 0.081739 1.3776e-05
11:120608964 G A 1.500862 -3.5404e-06
11:120618334 A G 1.083738 -2.6372e-06
11:120619429 A G 0.087290 4.7940e-05
11:120620159 G A 0.360704 -1.7503e-05
11:120624732 A G 0.530729 -1.9885e-05
11:120642698 C T 0.043341 3.7502e-05
11:120642807 C T 0.216701 2.1302e-06
11:120644447 C A 0.299184 8.3460e-06
11:120645153 A G 0.023289 1.8600e-05
11:120647226 T C 1.465116 -2.1545e-05
11:120655024 C T 0.092567 -2.5618e-05
11:120659485 G T 1.767646 -2.5321e-05
11:120663043 G A 0.025465 9.7077e-07
11:120663161 A G 0.072199 -4.0279e-06
11:120663363 C T 1.115179 -7.3682e-06
11:120669732 T C 0.022677 1.3236e-05
11:120677398 C T 0.131029 2.2767e-06
11:120678788 A G 0.060976 -2.5204e-05
11:120685533 A G 1.147892 8.1743e-05
11:120690372 C T 0.773592 2.1664e-05
11:120690618 G C 0.023228 9.3017e-07
11:120702478 T C 0.117110 -5.1413e-06
11:120703176 T C 0.020365 1.9679e-06
11:120703464 A G 0.121353 -1.5848e-07
11:120703916 C A 0.312926 -3.2995e-06
11:120706520 T C 0.054190 -5.8546e-06
11:120708132 T C 0.341271 4.0586e-06
11:120711869 C T 0.760146 3.3698e-05
11:120712099 T C 1.561742 8.3001e-05
11:120712972 T C 0.037673 -5.0813e-06
11:120715772 G A 0.117940 -4.0306e-06
11:120719748 G T 0.025590 1.1677e-05
11:120722659 G A 0.025322 -1.6248e-05
11:120731013 T C 0.027433 5.4267e-06
11:120741232 T G 0.108318 4.2199e-05
11:120741937 C T 0.794998 3.0643e-05
11:120749031 A G 0.045262 -1.4192e-05
11:120755655 A G 0.273961 1.3590e-06
11:120764256 C T 0.080409 -4.6616e-06
11:120768404 G A 0.305409 2.7972e-07
11:120771063 T G 1.369602 -1.4836e-05
11:120771306 T C 0.231610 4.0958e-06
11:120771353 T G 0.163426 -2.0904e-05
11:120771472 G C 1.444969 4.9805e-05
11:120771727 T C 0.141436 1.2216e-05
11:120774749 C T 0.092003 1.3059e-05
11:120776001 A G 1.711035 -6.2001e-06
11:120777191 A C 0.027464 -2.3849e-05
11:120777415 T C 0.021181 7.5783e-06
11:120779359 A G 1.396164 1.9015e-05
11:120779866 A G 0.038115 8.7279e-06
11:120783924 T C 0.041090 2.9669e-06
11:120785542 A G 0.108080 -8.7188e-06
11:120787231 T C 0.395512 1.4707e-07
11:120789293 T C 0.898852 -5.5046e-06
11:120790069 C T 0.054217 -8.0566e-06
11:120790997 T C 0.099581 -1.4788e-05
11:120791799 T C 0.218303 -2.2024e-06
11:120793972 A G 0.649159 -5.3021e-06
11:120794058 C T 0.071417 1.2882e-05
11:120795342 C T 1.154763 6.8695e-06
11:120795888 T C 1.577286 -2.7639e-06
11:120795955 C A 0.032264 -7.9247e-06
11:120797584 T C 1.900705 -2.5187e-05
11:120798629 C T 1.660735 -9.2443e-06
11:120800376 A G 0.402886 -1.9510e-05
11:120801112 T G 0.076537 -5.9109e-05
11:120804291 G A 0.595567 9.4863e-06
11:120809460 G T 0.114649 6.3329e-06
11:120809469 A G 0.056495 1.5653e-06
11:120819657 G A 0.560794 8.7476e-06
11:120825043 T C 0.039428 -1.6462e-05
11:120828334 A G 1.404239 -3.7472e-06
11:120829222 G A 0.025482 -1.3713e-05
11:120833690 C T 0.134109 1.2561e-05
11:120834480 T C 1.914403 -3.7134e-05
11:120836733 C T 0.034583 -1.6899e-05
11:120836754 A G 1.187816 -9.9833e-06
11:120838141 A G 0.039227 -1.9481e-05
11:120843971 A G 0.063583 -1.3795e-05
11:120848537 T C 0.066575 2.9785e-06
11:120858301 A G 0.044728 8.2652e-06
11:120860238 C T 1.257656 1.3307e-05
11:120860524 T G 0.322497 -3.4633e-05
11:120861967 C T 0.393070 -8.2363e-06
11:120870030 T C 0.030592 5.3094e-06
11:120872008 A G 0.086893 1.2068e-06
11:120873076 G A 1.572561 -2.6173e-05
11:120874281 G C 0.043215 -1.2871e-05
11:120888244 T C 0.038802 -7.5246e-06
11:120890870 A G 0.145026 -1.3963e-05
11:120912139 G A 0.026168 -1.4906e-05
11:120914370 C T 0.644086 -2.1738e-05
11:120922138 C A 0.027896 -1.2960e-05
11:120923495 A G 0.441307 -2.5578e-05
11:120931054 C T 0.626319 1.7311e-05
11:120938697 T C 0.078747 6.3264e-06
11:120954436 C T 0.208348 8.2751e-07
11:120955028 T C 0.327794 -4.1377e-05
11:120960054 A G 0.057212 7.6807e-06
11:120960737 G C 0.185246 1.2877e-05
11:120968462 G A 0.669615 -2.4974e-05
11:120978834 C A 0.853032 -2.0277e-05
11:120984087 G C 0.586449 -3.6195e-05
11:120988706 T C 0.021103 1.0574e-05
11:120988792 T C 1.616044 2.5028e-05
11:120989335 G A 0.862382 1.7655e-05
11:120990629 A G 0.021477 1.2279e-05
11:120991571 A G 0.157340 -6.8805e-06
11:120994961 G A 1.392564 -5.0329e-06
11:120998225 G A 0.177903 -8.0686e-06
11:121003358 C T 0.534010 -3.0316e-05
11:121011188 A C 0.030122 5.6953e-06
11:121013872 G A 0.022034 -2.7963e-06
11:121028666 T C 0.071600 -1.7568e-05
11:121032517 A G 0.670105 6.1199e-06
11:121032978 A G 1.977633 -2.7607e-06
11:121035618 C T 1.225384 8.9352e-06
11:121038810 T C 0.233932 -1.2567e-05
11:121052896 T G 0.031329 -1.5428e-05
11:121053084 A G 0.435721 1.7756e-05
11:121055191 T G 0.044473 -6.9004e-06
11:121055215 T C 0.101709 9.8787e-06
11:121076460 C T 0.041318 -9.2709e-07
11:121087341 G A 0.114258 -1.6811e-05
11:121092052 T C 1.052361 7.8375e-06
11:121092398 C T 0.671210 4.6024e-06
11:121093389 T C 0.072923 -2.3010e-05
11:121094177 T C 0.026342 -5.8312e-06
11:121100429 G A 0.277324 -1.4883e-05
11:121108515 T C 0.309530 -1.8583e-05
11:121116340 A G 0.062428 6.6550e-06
11:121116673 A G 0.086454 -5.3855e-06
11:121119327 G A 0.068816 1.1902e-05
11:121120755 T C 0.952025 2.3517e-05
11:121121331 C A 0.144734 -9.3816e-06
11:121128848 A G 0.065324 5.8811e-06
11:121136069 T C 0.492315 -3.1359e-05
11:121142335 T C 0.050008 -1.0076e-05
11:121145466 C T 0.040601 -1.4870e-05
11:121155479 C T 0.024921 1.4298e-05
11:121175447 C T 0.042505 8.3180e-06
11:121177638 G A 0.047587 -5.7998e-06
11:121179847 T A 1.139743 1.1567e-05
11:121181848 G A 0.159747 -2.2166e-05
11:121190062 A G 0.129050 -1.5610e-05
11:121191274 C T 0.049294 1.3387e-05
11:121191782 G C 0.336899 1.1776e-05
11:121191939 A G 0.031074 1.1660e-05
11:121192287 G T 1.290341 2.0138e-05
11:121193894 G C 0.057542 -1.1584e-05
11:121204601 G A 1.729201 1.5146e-05
11:121206449 T C 0.037626 1.0342e-05
11:121206872 C T 0.359341 -4.5917e-07
11:121208432 T C 0.083398 -1.8809e-05
11:121209782 C T 0.029966 -1.4641e-05
11:121210863 A G 0.064981 8.3310e-06
11:121213725 T C 0.025805 5.4738e-06
11:121216567 A G 0.333206 7.9372e-07
11:121216594 C A 0.190169 -1.4725e-05
11:121218951 A G 0.091108 -1.7077e-05
11:121220745 A G 0.458932 -3.0414e-05
11:121223636 G A 0.048719 2.9305e-05
11:121224776 A G 1.375034 3.2582e-05
11:121226022 C T 0.073287 -4.7271e-05
11:121226806 T C 0.047798 4.6792e-06
11:121229687 C T 0.075677 3.1697e-05
11:121234802 G C 0.143061 -4.1288e-06
11:121235871 T G 1.591970 9.0082e-06
11:121235978 A G 0.216691 -3.2779e-05
11:121236195 G T 1.374616 3.2673e-05
11:121238455 T C 1.519540 3.6958e-05
11:121243456 T G 0.030921 1.5825e-05
11:121243716 T C 1.448630 1.4183e-05
11:121257332 A G 0.144237 -3.3637e-06
11:121259481 G A 1.447879 1.3430e-05
11:121259992 C T 0.319682 -2.6891e-05
11:121261127 C G 0.025944 5.0964e-06
11:121266600 C G 0.145920 1.0295e-05
11:121268002 T C 0.304162 -2.3941e-05
11:121269704 A G 0.089130 -1.6329e-05
11:121270478 A G 0.021092 5.8772e-06
11:121275306 G A 1.972264 1.9796e-06
11:121286081 C T 0.102817 1.4272e-05
11:121286655 G C 1.377414 2.4241e-05
11:121293389 T C 0.051378 1.5946e-06
11:121299288 A G 0.303342 6.9781e-07
11:121301819 A C 0.386954 1.7527e-05
11:121303232 G C 0.055886 -1.3223e-05
11:121308525 A G 0.949390 1.6713e-05
11:121314448 C T 0.252542 9.0346e-06
11:121320894 A G 0.051358 -5.6214e-06
11:121321754 C T 0.466755 2.5034e-05
11:121325764 A G 0.053891 -8.0796e-06
11:121327778 G A 0.235353 1.6333e-05
11:121327859 A G 1.722843 -2.3948e-05
11:121328037 A C 1.120480 -3.9835e-06
11:121328502 G A 0.657475 -1.7499e-05
11:121328954 C T 0.901035 -2.7897e-05
11:121329041 C T 0.608922 -1.4535e-06
11:121330264 T C 0.033889 9.5335e-06
11:121330379 G A 0.076343 -2.3192e-05
11:121335163 C T 0.183346 8.6678e-06
11:121341150 T C 0.168927 2.5215e-05
11:121348347 C G 0.061380 1.8029e-05
11:121353077 G T 0.040023 -5.2922e-07
11:121369801 T G 0.909755 8.0919e-06
11:121377571 G T 0.051293 -8.3964e-06
11:121381489 G A 0.785906 -3.0276e-05
11:121385169 A G 0.040856 -2.1107e-05
11:121385891 A G 0.070947 1.0145e-06
11:121393684 A G 0.093957 -2.8216e-06
11:121407955 C T 0.061197 3.7684e-06
11:121409219 C T 0.065338 1.3135e-05
11:121412837 A C 0.176488 3.1516e-05
11:121414456 C A 0.027260 -7.6561e-06
11:121414779 C G 0.067840 5.6156e-06
11:121417417 A G 0.034365 -4.9226e-06
11:121421969 C A 0.086355 4.2096e-06
11:121425200 G A 0.028276 -1.1154e-05
11:121428440 G A 0.146226 1.5051e-06
11:121431226 C T 0.085614 9.3227e-06
11:121433249 T C 0.030051 -1.3818e-05
11:121437571 G A 1.769604 -4.6094e-06
11:121442619 G A 0.800631 1.7354e-05
11:121448972 C T 0.042675 3.0192e-06
11:121449519 A G 0.070713 -2.7425e-06
11:121450957 A C 0.035933 -1.2377e-05
11:121451940 T C 0.799761 -1.9393e-05
11:121460529 G A 0.036619 -1.1432e-05
11:121462924 T C 0.096456 4.3798e-06
11:121466020 T C 0.041621 1.2047e-05
11:121466598 A G 0.037320 1.2365e-06
11:121472993 A G 1.239806 3.6358e-06
11:121489416 A G 1.908929 -3.1609e-05
11:121490292 T G 0.067898 1.9443e-05
11:121491258 T C 0.045595 4.4151e-06
11:121491307 A C 0.940316 -3.5782e-05
11:121494364 A G 0.066599 3.4500e-06
11:121497884 C T 0.856133 -2.3676e-05
11:121502046 A T 0.095447 -4.7268e-06
11:121505870 C A 0.089259 -1.9410e-05
11:121514843 G A 0.121204 -1.1209e-05
11:121517510 T C 0.861753 -2.7451e-05
11:121517613 G A 0.076686 2.8568e-05
11:121524058 G T 0.043484 -9.2931e-06
11:121533430 T C 0.060082 -6.2212e-06
11:121534111 A G 0.073555 -7.1074e-06
11:121534938 T C 1.082442 -2.5103e-06
11:121542923 G A 1.091292 4.3160e-06
11:121546188 G T 1.117770 7.8561e-06
11:121547331 T C 0.048679 1.8640e-05
11:121550262 G T 0.075099 -1.3575e-05
11:121550368 A C 0.053789 -6.2517e-06
11:121562716 T C 1.162199 3.9513e-06
11:121565333 C T 0.053105 8.2822e-06
11:121567897 A G 0.589845 -1.1065e-05
11:121568179 G A 1.094175 7.9798e-06
11:121572191 A C 0.024407 5.5598e-06
11:121573364 T C 0.104993 1.6623e-05
11:121584444 C T 0.088467 2.2072e-05
11:121585264 T G 1.566380 3.7583e-06
11:121586264 T C 0.094593 -9.4508e-06
11:121588044 A G 0.114938 -9.8011e-06
11:121599440 T C 0.026172 -1.1042e-05
11:121599984 C T 0.060530 1.3649e-05
11:121632466 A G 1.565207 5.7265e-06
11:121636060 T C 1.502150 -1.1920e-05
11:121636543 G A 0.386135 -1.9400e-05
11:121637249 T C 0.026243 2.4120e-05
11:121658548 C T 1.524572 4.1459e-06
11:121659450 A C 0.113758 2.2002e-05
11:121663693 G A 0.059252 2.1623e-05
11:121664355 T G 0.358562 -5.3658e-06
11:121665295 A G 0.434171 2.6615e-06
11:121666501 T C 0.167292 2.5635e-05
11:121666700 C G 0.903714 6.6767e-06
11:121670712 C T 0.139553 -8.4754e-06
11:121673930 C T 0.225092 -5.1845e-07
11:121677085 A G 0.039741 -2.1852e-05
11:121684708 T C 0.052466 3.4160e-06
11:121689905 C T 0.142980 1.2340e-05
11:121703838 A G 0.165214 -2.3718e-06
11:121738662 T C 0.103630 -2.0517e-05
11:121741879 T C 0.027800 2.2455e-06
11:121743433 T C 0.038894 -2.2499e-05
11:121748240 C T 1.389205 3.1542e-06
11:121754634 C T 0.155080 -1.4459e-05
11:121761668 C T 0.077220 5.8405e-06
11:121764600 A G 1.311665 2.3968e-06
11:121765656 C T 0.028722 1.8169e-05
11:121768166 A G 0.149004 -1.1853e-05
11:121768220 T C 0.060282 2.1722e-05
11:121769481 A G 0.357641 2.5203e-05
11:121772983 G A 1.835313 -3.4513e-05
11:121773590 T C 0.048594 -1.1817e-05
11:121774849 T G 0.663044 -2.6288e-05
11:121778080 G A 0.924436 -1.7451e-05
11:121785144 A C 1.284977 -1.2740e-06
11:121787956 G A 0.061193 -1.1071e-05
11:121793207 G A 0.385703 2.3760e-05
11:121801129 C T 0.782371 -1.0599e-05
11:121805583 C T 1.852635 7.9259e-06
11:121809387 T C 0.077519 -1.5995e-05
11:121813931 C T 0.451024 6.0850e-06
11:121824848 T C 1.444194 -5.6920e-06
11:121827488 G A 0.044823 1.5023e-05
11:121828708 A G 0.050110 1.5910e-06
11:121829976 T C 0.782857 -1.9998e-05
11:121830172 T C 0.030612 7.0266e-06
11:121831524 A G 0.401427 1.3502e-05
11:121831853 T C 0.064964 -1.5327e-05
11:121833245 A C 1.940037 -6.6348e-06
11:121834829 G A 0.102518 -9.9359e-06
11:121837454 T C 1.228301 -7.0854e-06
11:121841738 G A 0.148004 -9.4947e-06
11:121856320 T G 1.864024 9.0850e-06
11:121856568 T C 0.075792 -4.6414e-06
11:121860067 A G 0.027467 -1.9272e-05
11:121861118 C A 1.888200 8.6965e-06
11:121862583 T C 1.103552 5.1421e-07
11:121867978 A C 0.071117 1.9935e-05
11:121869423 T C 0.533738 2.3062e-05
11:121880620 A G 0.196177 -1.8200e-06
11:121882495 C T 0.058902 -2.1286e-05
11:121892968 T C 1.841514 -7.5039e-06
11:121896810 A C 0.163579 -5.6148e-06
11:121900836 A C 0.361962 -1.6517e-06
11:121901378 A G 0.103535 3.8044e-05
11:121904015 C G 0.098245 -9.3821e-06
11:121912957 T C 0.699048 -1.7487e-05
11:121913161 T C 0.045663 2.9900e-05
11:121913925 T G 0.507886 3.6517e-05
11:121915122 A G 0.060265 2.2924e-05
11:121917170 T C 0.741984 -2.0040e-05
11:121919647 T G 0.056468 -4.3045e-05
11:121929227 G A 0.385632 -1.3783e-05
11:121939415 C T 0.093828 3.1107e-05
11:121944592 T C 0.056148 -5.5028e-06
11:121949829 A G 0.218129 -2.6506e-05
11:121954657 A G 0.470651 4.9174e-05
11:121959306 A G 0.067452 8.1719e-06
11:121959394 T C 1.452074 9.2572e-06
11:121964569 A G 0.722357 -9.8718e-06
11:121970746 G T 0.373838 -2.5920e-05
11:121973541 G A 0.415333 -7.7368e-06
11:121975032 C T 0.068925 3.1557e-05
11:121977056 C T 0.051334 -6.5914e-06
11:121977751 C G 1.229352 -4.3335e-06
11:121983872 C T 0.356084 -2.4762e-06
11:121987181 A G 0.034304 2.3264e-06
11:121999548 T C 0.101464 -3.3066e-05
11:122001445 C T 0.205444 3.3578e-06
11:122002725 C T 1.154862 -1.5574e-05
11:122006902 G A 0.047081 -8.1518e-06
11:122009110 G C 0.026913 2.3673e-07
11:122010455 G C 0.120911 -1.4412e-06
11:122011855 A C 1.770808 -1.4857e-06
11:122017014 A C 1.707452 4.3338e-06
11:122024112 G T 0.280785 6.7725e-06
11:122025538 A G 0.157276 6.9743e-06
11:122025938 G C 1.019046 -1.0496e-05
11:122030190 G A 0.770726 1.5265e-05
11:122039052 G T 0.334080 -8.7300e-05
11:122047332 G A 0.914046 4.2844e-05
11:122049675 A G 0.133661 1.8298e-06
11:122050913 G A 0.646174 2.6578e-05
11:122052996 C T 0.024601 1.4944e-05
11:122061408 G C 0.490251 3.6196e-05
11:122062578 A G 0.090221 6.7997e-06
11:122063583 T C 0.131322 1.5580e-05
11:122067669 T C 0.045843 1.5983e-06
11:122071386 C G 0.473588 -7.8855e-05
11:122074228 A G 0.030272 3.2444e-06
11:122074910 G C 0.091503 -2.3926e-05
11:122085135 G A 0.375300 2.1407e-05
11:122085331 C T 0.166095 -2.0103e-05
11:122086647 T C 0.199121 5.6077e-06
11:122086920 T C 0.083568 -2.3599e-05
11:122086965 A G 0.302278 9.5559e-06
11:122091502 G A 0.169695 1.7732e-05
11:122096479 C T 0.059857 1.8869e-05
11:122099601 T C 0.667202 1.0928e-05
11:122100324 C T 0.276708 1.0181e-06
11:122101322 A G 0.039414 -2.2392e-05
11:122105221 G T 1.972543 9.7798e-06
11:122118115 C G 0.114679 1.8923e-05
11:122119831 A G 0.067299 4.7174e-05
11:122129312 G A 0.021806 -1.5662e-06
11:122130989 T C 0.201320 5.7841e-05
11:122145168 C T 0.060680 -2.4890e-06
11:122157600 T C 0.024037 8.0796e-06
11:122164053 C T 0.104368 1.6751e-05
11:122164783 A C 0.109284 -4.2334e-05
11:122175217 G A 0.046945 -5.6169e-06
11:122176383 A G 0.716220 -3.2424e-05
11:122180596 T C 1.071689 -1.7146e-05
11:122186699 A G 0.021541 1.5509e-05
11:122189465 A G 0.222335 -2.3044e-06
11:122196440 T C 0.046856 3.1426e-06
11:122196954 G A 0.047937 -8.7997e-06
11:122198706 G A 1.243879 4.3157e-05
11:122198886 C T 0.086950 7.7639e-06
11:122199254 G T 0.481734 -4.2488e-07
11:122199277 C T 0.113680 -1.4264e-05
11:122199819 C G 0.152992 -2.1411e-05
11:122200313 A C 0.030527 4.6816e-06
11:122204383 T C 0.973206 -3.1679e-05
11:122209196 A T 0.064039 4.7736e-06
11:122210042 G A 1.751531 -1.9689e-06
11:122210990 G T 0.182689 5.9173e-06
11:122214994 T C 0.087018 -1.2116e-06
11:122224552 A G 0.255146 3.0515e-05
11:122232069 T C 0.031659 2.0442e-05
11:122241277 C T 0.063441 -1.8711e-05
11:122244295 C T 0.086848 -1.0342e-05
11:122257387 C T 0.411549 1.7119e-06
11:122261216 G A 0.102491 1.7247e-05
11:122279516 A C 0.054343 1.4514e-05
11:122279735 A G 0.117454 -1.5059e-05
11:122288140 A C 0.022412 -8.3721e-07
11:122297634 G T 0.050035 -1.0198e-05
11:122305801 T C 1.710165 -1.6798e-05
11:122308215 C T 0.211972 1.5095e-05
11:122312915 T C 1.353690 -2.5319e-05
11:122319516 G A 1.844897 5.7765e-06
11:122325414 A G 0.034019 2.3239e-06
11:122327282 T C 0.037646 -2.8856e-05
11:122360883 A G 0.039669 -2.1830e-05
11:122366529 A G 0.045452 -6.3276e-06
11:122367926 C T 1.755196 4.6741e-06
11:122368162 G C 0.108604 4.2541e-06
11:122368889 C A 0.400319 3.9058e-05
11:122380252 A G 0.030571 -6.0380e-06
11:122381395 T C 0.775823 -1.8976e-05
11:122382426 G A 0.976191 1.6234e-06
11:122384095 G A 0.411882 2.7528e-05
11:122403817 C T 0.120412 3.8128e-05
11:122413587 C T 0.045945 4.7711e-08
11:122437507 C T 0.034121 3.1369e-06
11:122441496 A C 0.057097 2.4740e-05
11:122450147 T G 0.657447 5.5914e-05
11:122458831 C T 0.979883 1.6195e-05
11:122460079 A G 0.132590 2.4532e-05
11:122462709 T C 0.653510 -1.4783e-05
11:122465198 C T 0.280115 -4.3206e-05
11:122471916 T C 0.163123 2.0275e-06
11:122473947 G A 0.962677 1.8555e-05
11:122474585 G A 0.727429 -2.7769e-05
11:122484722 T C 0.605719 -1.0714e-05
11:122485835 C G 0.968572 3.0089e-06
11:122489043 G A 1.580268 -5.8551e-06
11:122491158 A G 0.154349 -4.5561e-07
11:122492171 T C 0.039129 2.4035e-06
11:122499436 T C 0.043154 3.8172e-06
11:122499895 G A 0.242601 2.7404e-05
11:122512455 A G 0.106088 -7.9859e-06
11:122522375 C T 0.768635 -1.0431e-05
11:122526069 T C 0.498618 -4.2680e-05
11:122535470 A G 0.055393 9.7764e-06
11:122543542 A G 0.046598 9.2695e-06
11:122544054 T C 0.246453 -4.6642e-06
11:122544958 A G 0.044164 2.9572e-06
11:122553588 A C 0.492954 -1.5547e-05
11:122554890 A G 0.115611 -2.7974e-05
11:122554898 T G 1.660093 -1.7068e-06
11:122555707 G A 0.080926 1.7065e-06
11:122561609 T C 0.053272 -6.7239e-06
11:122566267 T C 1.747856 -7.8543e-06
11:122567908 T C 0.036011 -3.7363e-06
11:122572371 G A 0.208358 2.9046e-05
11:122575669 G A 0.059031 8.0905e-06
11:122578919 A C 0.120789 -1.7979e-05
11:122580938 T G 0.770379 -4.5626e-05
11:122582976 C T 0.234360 1.3295e-05
11:122583909 T C 0.048226 3.1252e-05
11:122587572 T C 0.590692 4.2848e-05
11:122589092 C T 1.583617 7.9434e-06
11:122590559 T C 0.020508 -1.6456e-05
11:122591021 G T 0.031170 1.2671e-05
11:122591233 C T 0.173843 1.1179e-05
11:122591296 G C 0.046513 -1.8228e-05
11:122591451 C T 0.370176 1.3968e-05
11:122592152 A G 1.206206 2.7455e-06
11:122594394 G A 1.218751 -1.6172e-05
11:122598477 A G 0.093318 1.2681e-05
11:122599125 A G 0.694155 1.5880e-05
11:122599663 T C 0.151724 -1.4244e-05
11:122599912 A G 0.077040 -1.0757e-05
11:122602655 C T 0.239504 -3.5897e-05
11:122605910 C T 0.061761 -6.8847e-07
11:122608704 T C 0.926475 3.3520e-05
11:122613671 C G 0.057763 8.2344e-06
11:122614303 G A 0.602894 -1.1741e-05
11:122614353 A G 1.943039 3.7590e-06
11:122614772 C G 0.051701 2.0132e-05
11:122615753 A G 0.604057 8.3212e-06
11:122615921 G A 1.303931 -1.6062e-05
11:122616553 A G 0.467690 6.7115e-06
11:122617757 T C 0.095018 1.4133e-05
11:122618352 C T 0.038768 -7.6611e-06
11:122622990 C T 0.142684 2.7459e-05
11:122623393 C T 1.704382 -3.4593e-05
11:122625371 C T 0.147579 2.6030e-05
11:122634267 C T 0.325319 -3.1256e-07
11:122638471 C T 0.076948 -4.9128e-06
11:122638904 G A 0.191349 3.8468e-05
11:122641256 G A 0.425161 2.0620e-05
11:122643829 T G 1.944416 1.3159e-05
11:122645912 A G 0.161611 -3.2792e-05
11:122646967 A G 0.653932 -3.3284e-06
11:122650172 G C 1.508348 1.8155e-05
11:122653335 G C 1.943033 1.5046e-05
11:122653689 A C 0.469920 3.4246e-05
11:122653950 T C 0.332469 -1.7925e-06
11:122658560 C T 1.620223 -8.4532e-06
11:122659918 G T 0.320518 6.2053e-06
11:122661229 G C 0.085468 -9.2919e-06
11:122668372 A G 0.740403 4.1466e-05
11:122673350 A C 0.175978 3.5720e-05
11:122673879 A G 0.026427 -3.7005e-06
11:122674184 A G 0.096555 -1.9510e-05
11:122678728 G A 0.274672 7.8987e-06
11:122679481 G A 0.399962 6.4448e-06
11:122681534 G A 0.049835 2.4994e-05
11:122681835 A G 0.160740 4.4436e-05
11:122686721 G A 0.358606 6.2530e-06
11:122692276 G C 1.941465 9.4158e-06
11:122713296 G A 0.065719 -7.5065e-06
11:122713558 T C 1.290552 -1.3779e-05
11:122714782 G A 0.669806 -7.0315e-06
11:122716038 T C 0.259882 1.1413e-05
11:122722828 T G 0.024469 -2.6714e-06
11:122726166 C T 0.279924 -5.1628e-06
11:122727380 T C 0.048124 8.3066e-06
11:122731936 G A 0.078927 2.3480e-06
11:122732753 G T 0.057715 -1.1620e-05
11:122732872 T G 0.395250 1.2742e-05
11:122736571 T C 1.131481 1.3898e-05
11:122738261 G A 1.441634 2.4411e-06
11:122742028 G C 0.057369 -1.1764e-05
11:122748589 C T 0.189282 -2.2163e-06
11:122749006 T C 1.871874 1.0233e-05
11:122749586 T A 0.028219 8.8965e-06
11:122751060 T C 0.084237 -1.3645e-06
11:122753303 T C 0.056794 -1.3144e-05
11:122760375 C T 0.030945 -6.7913e-06
11:122760987 T C 0.247463 1.2029e-05
11:122769073 T C 0.027566 1.4517e-05
11:122779020 C T 0.168618 -3.5189e-06
11:122781556 A G 1.697181 3.4138e-07
11:122784163 T G 0.121329 6.6623e-07
11:122784817 C T 1.285480 -6.0109e-06
11:122791917 T C 0.038058 -3.1205e-05
11:122793857 A G 0.052653 1.7313e-05
11:122793880 C A 0.557262 2.7669e-05
11:122795386 T C 0.598505 5.8485e-05
11:122798015 A G 0.029456 -1.3620e-05
11:122799998 C T 0.152047 -2.8758e-05
11:122815063 G A 0.029714 3.7810e-06
11:122816601 C T 0.244913 -1.1467e-05
11:122832903 C T 0.845301 1.5850e-05
11:122837071 A G 0.043746 -1.5145e-05
11:122845380 C T 1.176294 1.7724e-05
11:122852349 C G 0.028800 -1.1917e-05
11:122855109 A G 0.039336 1.8905e-05
11:122855415 A G 0.062567 -2.0477e-05
11:122861826 A G 0.767983 1.0322e-05
11:122863575 T C 0.027290 -4.4640e-06
11:122864117 T C 0.047581 2.8391e-06
11:122865226 A C 0.226629 -1.4674e-05
11:122868102 C A 1.936104 -8.2028e-06
11:122870683 C A 1.044905 1.1541e-05
11:122874307 A G 0.132290 -2.3488e-05
11:122874603 A G 0.047836 1.1320e-05
11:122874943 T G 0.048968 -9.1173e-06
11:122880281 A G 0.037452 1.3547e-06
11:122890552 A G 0.081191 -4.2166e-05
11:122900412 G A 1.312682 -9.8176e-06
11:122900937 G A 0.831053 1.2089e-05
11:122912408 C T 0.367198 -1.3340e-07
11:122925210 A G 0.115903 5.1499e-06
11:122928875 T C 0.456617 -1.4912e-05
11:122931268 A G 0.042239 -4.1637e-06
11:122932365 C A 0.805493 -1.7813e-06
11:122933527 G A 0.082024 -8.3546e-06
11:122933677 T C 0.044949 -8.9442e-06
11:122934746 G T 0.096106 -2.1261e-05
11:122935410 C T 0.106057 1.7627e-05
11:122955402 T C 0.036045 1.9585e-06
11:122962900 C T 0.525504 -6.8798e-06
11:122970040 A G 0.200280 -1.9127e-05
11:122977369 G A 0.141881 1.2353e-06
11:122986284 C T 0.043691 -2.5735e-05
11:122993018 G A 0.406813 -4.1773e-06
11:122994516 T A 0.105673 -1.5673e-05
11:122995013 T C 0.046499 4.8056e-06
11:122996786 C T 0.060881 2.3828e-05
11:123002706 T C 0.181333 -1.0861e-05
11:123006473 T C 0.460526 4.7764e-06
11:123010214 G A 1.018043 -8.0751e-06
11:123016998 G T 0.711749 -1.1156e-05
11:123022113 C A 0.140773 -4.2883e-06
11:123022592 A G 0.055057 -9.5702e-06
11:123026014 A G 0.540300 -1.7381e-05
11:123027357 G A 0.448471 2.5059e-05
11:123027868 T C 0.393512 2.9836e-05
11:123029038 C T 0.098969 -1.4615e-05
11:123029545 G A 0.159006 1.1069e-05
11:123031173 T C 0.025281 -2.9664e-06
11:123031348 G A 0.045724 3.5018e-06
11:123031374 T G 0.042936 3.4599e-05
11:123031834 C T 1.074072 3.3466e-05
11:123036367 G A 0.251301 -2.4944e-05
11:123036992 T C 0.115764 -5.2868e-05
11:123037794 A G 0.034110 2.0038e-05
11:123051723 C A 0.136051 -6.7188e-06
11:123053078 C T 1.113289 9.5601e-06
11:123056368 G T 0.062203 -3.5444e-06
11:123059937 C T 0.278517 -3.2853e-06
11:123066335 T C 1.394158 7.4647e-07
11:123069632 T G 0.020212 -1.2050e-05
11:123071109 T G 0.024598 2.3633e-06
11:123071708 A C 0.207967 -1.5488e-05
11:123073091 A C 0.091649 -1.4954e-05
11:123073758 A G 0.063920 7.2892e-06
11:123074526 C G 1.035484 -1.0456e-05
11:123076636 G A 1.515539 -1.9134e-05
11:123078194 C A 1.115363 -3.1007e-05
11:123078524 C T 1.094447 -6.6544e-05
11:123079004 G C 1.553930 -1.1635e-04
11:123079780 A G 0.073657 3.2105e-05
11:123082443 C T 0.222648 -3.9603e-05
11:123089955 G A 1.160342 -1.7202e-05
11:123092243 T C 0.260025 -1.6621e-05
11:123092324 A G 0.061265 3.4731e-05
11:123096933 G A 1.568345 -3.9943e-05
11:123097158 G A 1.568529 -4.2321e-05
11:123099477 T C 0.102855 -3.6887e-05
11:123100948 T C 0.352874 -3.0163e-05
11:123103806 G T 0.090088 1.3622e-05
11:123108336 G A 0.039564 -3.0946e-05
11:123128310 T G 0.044024 5.4683e-06
11:123130812 T C 0.416992 3.9427e-05
11:123134780 A G 0.026627 -1.1009e-06
11:123135684 A G 0.635522 7.5780e-06
11:123138954 G A 0.330793 -2.3124e-05
11:123143156 C T 0.690297 4.8603e-06
11:123146402 T G 0.059925 2.7797e-05
11:123147839 T C 0.076666 -2.1587e-08
11:123151785 C T 0.025261 -7.0828e-06
11:123153043 T C 0.195701 -1.8767e-05
11:123153359 T C 0.857058 -7.7557e-06
11:123156177 G T 0.882291 -5.8680e-06
11:123161737 A G 1.053999 -2.2304e-05
11:123165182 A G 0.046618 -1.2853e-05
11:123171858 A G 0.162902 -3.4232e-06
11:123172682 A C 0.624949 -3.4737e-05
11:123174942 T C 0.029334 -8.2594e-06
11:123175815 C T 0.795167 -3.4242e-05
11:123177224 T C 0.042287 -1.2589e-05
11:123177517 G C 0.046374 -1.2818e-06
11:123183904 C T 0.154121 -4.5670e-06
11:123186602 G T 1.916072 1.0012e-05
11:123187779 G T 0.661031 -2.1989e-05
11:123189820 C T 0.476611 -9.9620e-06
11:123192609 T C 0.139508 -5.8708e-06
11:123194520 C A 0.519496 -1.7373e-05
11:123195602 T G 0.116505 1.6955e-07
11:123196995 A G 0.052548 -1.8326e-05
11:123202421 C G 0.065059 1.3954e-05
11:123206593 A G 0.167910 7.1696e-06
11:123212543 A G 0.060289 -1.6304e-06
11:123215886 G A 0.041124 -1.4893e-05
11:123218421 C T 0.031397 3.3700e-06
11:123219545 A G 0.034947 -7.6349e-06
11:123223274 T C 0.040104 -1.1807e-05
11:123227693 T C 0.034624 1.6907e-05
11:123230541 G A 1.810426 9.3819e-06
11:123239522 A G 0.063220 2.7835e-05
11:123243942 G A 0.423438 -3.9584e-05
11:123244799 C T 0.121986 -8.8157e-06
11:123246154 A G 0.637283 -4.5396e-05
11:123248157 G A 0.036412 1.0162e-05
11:123250548 T C 0.049454 -6.8419e-06
11:123258202 T G 0.023581 -1.1109e-05
11:123263802 G A 0.173204 -2.3366e-05
11:123264115 G C 0.037490 -1.2069e-05
11:123264642 A C 0.547990 -2.7825e-05
11:123264762 A G 1.946609 -1.8517e-05
11:123271746 C T 0.819595 -1.9348e-05
11:123273468 A G 0.029215 4.2391e-06
11:123282195 A G 0.217956 -5.1096e-05
11:123283795 C T 0.386244 -1.5001e-05
11:123286319 C T 0.253885 -3.4539e-05
11:123286934 A G 0.053857 1.0931e-05
11:123288281 A G 0.267828 1.3779e-05
11:123293350 G A 0.376887 9.7730e-07
11:123295313 C G 0.198230 -2.0545e-05
11:123295414 A G 0.039771 4.0405e-06
11:123297000 T C 0.262548 1.4738e-07
11:123297213 T C 0.054567 9.7325e-06
11:123300771 C G 0.079712 1.5116e-05
11:123302425 C T 0.035651 1.1881e-05
11:123305966 G T 0.966801 -4.6119e-06
11:123308271 A C 0.305766 1.1224e-05
11:123309473 G A 0.726620 -1.1201e-05
11:123312063 G A 1.268858 -1.0426e-05
11:123312936 G A 0.079175 -8.0396e-06
11:123318063 A G 1.238375 -4.7285e-07
11:123318348 G A 0.311679 -4.8341e-05
11:123320804 A G 0.693367 2.5610e-06
11:123323851 A G 0.322205 -1.5481e-05
11:123326953 C T 0.457664 -7.2276e-07
11:123328203 A G 0.297607 3.3086e-05
11:123329504 T C 0.114404 -1.7801e-05
11:123329521 G A 1.956397 8.7546e-06
11:123329784 T G 0.047560 8.5643e-06
11:123330467 A G 0.446560 -2.6313e-05
11:123331630 T C 0.024703 -8.0804e-07
11:123331791 T G 0.044840 2.7043e-06
11:123331847 A G 0.125195 -1.1121e-05
11:123338245 G A 0.561644 2.0174e-05
11:123339759 T C 0.258808 5.7525e-06
11:123342342 A G 1.312301 -1.2098e-05
11:123347191 A G 0.060235 9.1985e-07
11:123347461 A G 0.207141 -4.7452e-06
11:123347708 G T 0.210320 -2.8064e-05
11:123351341 C T 1.430832 -3.1919e-05
11:123351616 T C 0.187718 1.3356e-05
11:123355797 G A 1.963197 1.1689e-05
11:123357380 T C 0.022435 6.8981e-06
11:123359212 T C 0.639241 -3.0346e-06
11:123359606 T C 0.126497 -3.0390e-06
11:123361397 A G 0.388821 -1.4705e-06
11:123362029 T C 0.102790 -2.1592e-05
11:123374783 T C 0.059126 -8.5180e-06
11:123382247 A C 0.101879 2.8668e-05
11:123385425 T G 0.398347 -7.4825e-06
11:123386390 A G 0.266536 -1.2152e-05
11:123389614 G A 1.937807 -7.3300e-08
11:123390273 G A 0.728715 -4.0161e-06
11:123390969 G A 0.403107 5.1928e-06
11:123391035 T G 0.066902 5.7306e-06
11:123394388 G A 0.073450 1.1671e-06
11:123395348 G A 0.270235 -1.3800e-05
11:123395987 T C 0.668534 3.1111e-06
11:123397252 A G 0.053017 9.3947e-06
11:123397869 A G 1.272968 -3.4288e-05
11:123398941 G T 0.514665 -5.8900e-06
11:123402071 A G 0.061057 -4.5969e-06
11:123403522 G A 0.594398 1.7846e-05
11:123407431 T C 1.803728 8.9885e-06
11:123409059 G A 0.049277 -7.0971e-06
11:123414627 C T 0.179939 5.1743e-05
11:123414873 T C 0.030513 1.1648e-05
11:123415164 A G 0.159118 6.0487e-06
11:123415206 T G 0.231735 1.1310e-05
11:123417066 T C 0.539834 2.7419e-06
11:123418572 C T 0.038224 -1.1385e-05
11:123418749 G A 1.319560 1.1439e-07
11:123420825 C T 0.209014 1.0393e-05
11:123420842 T C 0.202378 -2.1587e-06
11:123424434 T C 0.027573 8.0414e-06
11:123428612 T C 0.096691 -9.5783e-06
11:123429425 C T 0.770345 -1.9570e-06
11:123437978 C T 0.312019 -7.0782e-06
11:123438030 A C 1.100812 6.2627e-06
11:123439412 T G 0.243774 2.7988e-06
11:123442566 A G 0.940908 2.9478e-05
11:123444860 A G 0.696549 2.3871e-06
11:123447713 A G 0.671183 2.2603e-07
11:123448893 C T 0.438479 1.9089e-05
11:123453448 C T 1.123981 7.2512e-06
11:123459430 T A 0.669486 -9.3858e-06
11:123464634 A G 0.041206 -7.9285e-06
11:123464786 A G 0.067514 8.8055e-06
11:123467227 T C 1.763206 6.7213e-06
11:123468933 G A 1.693435 8.2524e-06
11:123475314 A G 0.070132 -1.2030e-06
11:123476581 C T 0.029323 7.3346e-06
11:123480981 C T 0.671635 1.1888e-05
11:123481895 T C 0.229304 -1.0865e-05
11:123482705 A G 0.115179 2.4841e-05
11:123483397 A G 0.069547 -3.5734e-06
11:123486294 A G 0.076530 -2.5587e-05
11:123487591 G A 0.893912 7.4369e-06
11:123490413 T C 0.703355 -7.7007e-06
11:123490542 A G 0.044089 3.5051e-06
11:123494070 T C 0.104919 -3.9307e-05
11:123498206 A G 0.027804 1.4910e-05
11:123500759 T C 0.378397 2.1086e-05
11:123500895 C T 0.021738 9.7871e-06
11:123502821 G A 0.195208 4.8419e-07
11:123505525 A G 1.098078 4.4937e-06
11:123508764 A G 0.052401 2.1002e-05
11:123509994 C T 0.146971 8.9675e-06
11:123511529 A C 0.107876 -8.3039e-06
11:123512757 C T 0.556918 -2.0419e-05
11:123514679 C G 0.176243 1.2217e-05
11:123515177 G T 0.125681 -1.9113e-05
11:123519652 T C 0.318713 -7.0944e-06
11:123523421 C T 0.572272 7.3744e-06
11:123526296 A G 0.260824 3.9564e-06
11:123527229 A G 0.073055 -3.4469e-05
11:123537272 C T 0.685635 1.4180e-05
11:123544218 T G 1.090075 -3.3651e-05
11:123546995 G A 0.042447 1.9724e-05
11:123548302 A G 0.701632 -1.4385e-05
11:123556694 A G 0.392727 1.3884e-05
11:123559141 T C 0.043491 6.1512e-06
11:123560639 T C 0.117998 9.0409e-06
11:123562563 A G 0.137475 3.5004e-06
11:123563470 A C 0.584729 -2.1034e-05
11:123568404 T G 0.098908 3.1844e-05
11:123569635 A C 0.093968 -2.1578e-05
11:123569684 A G 0.055998 -2.3579e-05
11:123571670 C A 0.089735 1.1896e-05
11:123587101 T C 0.724859 -1.6977e-05
11:123593222 C T 0.354058 -4.4684e-07
11:123595927 T C 0.031278 -3.5808e-06
11:123598898 C T 0.022109 -2.6337e-05
11:123600475 G A 1.382126 -9.7429e-06
11:123614642 T C 1.113707 -3.3412e-05
11:123624658 T G 0.306582 1.8864e-06
11:123624673 A G 0.025176 6.3157e-06
11:123625998 C T 0.607613 -3.3033e-05
11:123628716 G A 0.043239 -8.2306e-06
11:123630914 C G 0.030996 -1.0626e-06
11:123632751 C T 0.073790 4.3296e-06
11:123655326 T A 0.042243 -7.9414e-06
11:123666059 G A 0.054023 1.6580e-05
11:123671819 A G 0.070213 -1.6509e-05
11:123676231 T G 0.613790 1.3652e-06
11:123676777 T C 0.058800 6.2906e-06
11:123677614 G A 1.793049 -6.3724e-05
11:123678538 C T 0.040033 -1.6228e-06
11:123681988 T C 0.046788 -2.7917e-05
11:123693806 A G 1.131267 -4.6308e-06
11:123706316 C T 0.048107 -6.7845e-06
11:123709470 C T 0.658777 1.9590e-05
11:123712700 G A 0.040900 1.2485e-05
11:123714860 A G 0.430883 -2.6676e-05
11:123716249 C T 0.923640 -5.2915e-05
11:123716340 C G 0.435147 -2.4215e-05
11:123733108 A G 1.581570 -2.5973e-05
11:123757695 T C 0.021460 5.5318e-06
11:123762718 G T 0.255833 -3.3316e-05
11:123775313 C T 1.369071 -2.1644e-05
11:123777412 G A 0.383123 -2.0981e-05
11:123777736 C T 0.662714 1.2352e-05
11:123778031 A G 1.368306 -2.0646e-05
11:123782042 C T 1.562892 -3.9772e-06
11:123782690 A G 0.039676 -1.3263e-06
11:123793708 T C 0.329354 -1.0529e-05
11:123795372 T G 0.991375 2.3892e-06
11:123810492 C A 0.052330 5.5710e-06
11:123814439 G A 0.027967 1.1021e-05
11:123821264 T C 0.865323 -1.3148e-05
11:123835799 T C 0.281804 -2.9600e-05
11:123847473 G A 0.329225 -9.8727e-06
11:123848064 A G 0.037480 1.0071e-06
11:123848212 T C 0.499998 7.6300e-06
11:123860844 A G 0.658651 3.3956e-05
11:123864112 C A 1.162773 4.0972e-05
11:123864430 G A 0.135038 3.2486e-05
11:123864948 A G 0.097561 -1.0151e-05
11:123865235 T C 0.026957 -1.8221e-05
11:123866982 A G 0.047713 -6.3687e-06
11:123867819 G T 1.671822 1.0966e-05
11:123871094 A C 1.140810 4.0031e-06
11:123871828 T C 0.120238 -5.2714e-06
11:123872869 C T 0.480313 -2.3567e-05
11:123877240 A G 1.881744 1.8009e-05
11:123886080 A G 0.067901 -1.2920e-05
11:123886984 G A 0.907045 -3.0495e-05
11:123887184 G T 1.529706 -4.4235e-06
11:123892506 G A 0.904115 -2.6953e-05
11:123894234 G A 0.627430 2.1598e-05
11:123894339 T C 0.040516 5.9894e-06
11:123899276 G A 0.024989 1.2638e-06
11:123901175 A C 0.065508 -1.6254e-05
11:123902401 T C 0.168995 2.5718e-05
11:123903316 C T 0.068833 -1.0738e-05
11:123903531 C T 0.168692 2.7485e-05
11:123905962 G A 1.537964 -1.0565e-05
11:123909695 C G 1.529655 3.1921e-06
11:123910740 T C 0.863276 -2.9964e-05
11:123919128 G A 0.612090 2.5508e-05
11:123920645 C G 0.889632 2.9707e-05
11:123922285 G A 0.027624 -3.2811e-06
11:123923196 G A 0.643110 4.1667e-05
11:123923655 C G 0.045772 -1.7927e-06
11:123925974 T C 0.688498 5.8417e-05
11:123937568 A C 0.525626 1.5892e-05
11:123937571 A G 0.096864 3.2560e-06
11:123944710 C T 0.219571 -2.0845e-05
11:123947587 G A 1.553097 5.5406e-05
11:123956887 T C 0.077241 5.5227e-06
11:123958199 T C 0.712460 4.6108e-05
11:123962800 A G 1.832307 6.7335e-05
11:123965013 G A 0.418256 1.7316e-05
11:123966117 G A 1.338860 8.2816e-06
11:123971316 G A 0.033189 -3.3685e-06
11:123973977 T G 0.131662 -8.7420e-06
11:123974449 G A 0.156524 -1.7870e-05
11:123980567 C T 0.548963 -3.6651e-05
11:123982987 T C 0.072117 5.9620e-06
11:123983527 A G 0.040081 8.4900e-06
11:123984040 A G 0.412483 5.0091e-06
11:123985484 A G 1.235071 -4.2798e-05
11:123990515 A G 0.039016 7.5492e-06
11:123994008 C T 0.223844 1.1617e-05
11:123994657 C T 0.075901 6.7046e-06
11:124003262 T C 0.025699 -9.1692e-06
11:124005286 G A 1.196170 -1.5925e-07
11:124009489 C T 0.211279 -2.2730e-05
11:124011822 G A 0.196262 8.6485e-06
11:124013103 A G 0.057804 -2.2241e-06
11:124016058 T C 0.053748 2.7372e-06
11:124017493 A G 0.447777 2.7017e-05
11:124028119 G A 0.766055 1.0309e-05
11:124037445 T C 0.033981 -9.5036e-06
11:124039447 T C 0.044487 6.4437e-06
11:124044102 C A 0.125181 1.7949e-05
11:124044291 G A 1.349760 -5.8038e-06
11:124056088 G A 0.059884 -6.9291e-06
11:124056566 A G 0.767683 1.3673e-05
11:124056581 G A 0.272591 -2.9010e-05
11:124056787 A G 1.040743 -6.4399e-06
11:124061844 A G 0.042345 -2.2934e-05
11:124064922 A G 0.224048 -2.6930e-05
11:124074071 C T 0.771811 1.6197e-05
11:124085462 A G 1.352844 -6.4947e-06
11:124095525 C T 0.700081 -1.6660e-06
11:124095647 C A 1.009118 -3.5116e-06
11:124135438 A G 1.076231 1.7681e-05
11:124135516 C A 0.033638 8.1731e-06
11:124136439 T G 0.049722 -1.2520e-05
11:124146251 C T 0.052928 1.0592e-05
11:124173813 G A 0.035232 -3.3574e-06
11:124180282 C A 0.767537 2.0011e-05
11:124180359 C A 0.046550 -5.1398e-06
11:124181111 A G 1.051742 -2.0992e-06
11:124181759 A G 0.273808 -3.3293e-05
11:124182799 T G 0.062802 -2.7623e-05
11:124189729 T C 0.273693 -3.2918e-05
11:124190340 T C 0.780392 1.5190e-05
11:124190407 A C 0.056808 -1.3561e-05
11:124198386 C G 0.062717 4.8532e-07
11:124203931 A G 0.033638 -6.5068e-06
11:124205486 C A 1.418596 2.4899e-05
11:124214361 A G 0.023945 2.7337e-05
11:124222789 A G 0.091295 -1.1394e-05
11:124225757 A G 0.020797 -5.1663e-06
11:124229643 G A 0.038180 1.9788e-05
11:124229840 A G 1.692554 -7.7910e-07
11:124230820 C T 0.109175 -1.5431e-05
11:124245353 A G 0.639911 7.1822e-06
11:124252963 T A 0.023738 -4.9722e-06
11:124258314 T C 0.638283 5.6523e-06
11:124266906 T C 0.592918 9.4103e-06
11:124274787 C T 0.066225 1.2583e-06
11:124276910 A G 0.046833 -2.1866e-05
11:124286414 T C 0.234095 -2.7768e-05
11:124289575 C G 0.246130 -3.8693e-06
11:124290236 A C 0.040686 -1.6120e-05
11:124293072 C T 1.034610 -6.2414e-06
11:124293632 T C 0.202650 5.0480e-06
11:124294349 A C 0.202551 5.1931e-06
11:124294967 T C 0.437295 -1.7283e-05
11:124299992 A G 0.597655 8.3995e-06
11:124306477 G T 0.041012 1.4540e-05
11:124334893 C G 0.077887 -1.2686e-05
11:124338097 T G 0.090785 -1.4758e-05
11:124338222 T C 1.109297 -1.5854e-05
11:124342556 T C 0.043100 -1.7141e-06
11:124350434 C T 0.143772 -7.6261e-06
11:124362487 G A 0.062771 3.6120e-07
11:124379503 T C 0.228818 -1.0363e-05
11:124380782 T G 0.023034 1.1856e-06
11:124400436 G A 0.042012 -2.0655e-05
11:124406852 G A 0.041464 3.6320e-06
11:124410864 A G 0.058623 1.1203e-05
11:124412838 T C 0.121751 1.2045e-05
11:124415580 C T 0.043606 1.0846e-05
11:124418306 A G 1.947272 -1.7785e-05
11:124422334 A G 0.122659 1.0246e-05
11:124428470 A C 0.332523 5.7107e-06
11:124432724 C G 0.398208 2.3700e-05
11:124433714 A C 0.210344 -8.6871e-07
11:124435580 A G 0.769441 2.9191e-06
11:124439147 A G 0.730122 3.0722e-05
11:124439514 T C 1.499852 4.1111e-05
11:124440362 G C 0.696770 -1.5450e-06
11:124440617 T C 1.499179 4.1723e-05
11:124442599 A G 0.053068 -5.9042e-05
11:124445031 A G 0.027702 5.9706e-06
11:124447236 C T 0.074014 8.3308e-06
11:124449980 G T 0.844536 1.4927e-06
11:124450132 T C 1.698296 3.6696e-05
11:124452963 T C 0.165262 -2.8158e-05
11:124454002 C A 1.875937 2.1811e-05
11:124455088 T G 1.185946 -3.6310e-05
11:124458827 A G 0.022962 1.4985e-05
11:124460485 A G 0.716652 1.2103e-05
11:124463389 C T 0.051742 4.7386e-06
11:124466030 T C 0.028205 -5.6265e-06
11:124482977 C G 0.022701 6.0743e-06
11:124483535 T C 0.040788 1.3028e-05
11:124489274 G A 0.039897 -8.4344e-06
11:124489567 C T 0.073620 -4.6642e-06
11:124490385 C T 0.050661 2.1428e-05
11:124493411 A G 0.148120 -2.3059e-05
11:124494676 C T 1.099411 -4.9928e-05
11:124499866 A G 0.048777 -9.0694e-06
11:124500024 C G 0.199729 3.2589e-06
11:124500761 G A 0.197737 -2.2441e-05
11:124508701 A G 0.035328 1.3779e-05
11:124509525 C T 0.102093 -1.7046e-05
11:124512372 C T 0.039873 -2.5396e-06
11:124521133 C T 0.053840 1.2377e-05
11:124527200 T C 0.089562 1.4085e-05
11:124530664 C T 0.118749 -4.6180e-06
11:124537995 C T 1.734882 -5.0006e-05
11:124573594 T C 0.035715 5.2061e-06
11:124576986 A G 0.098812 3.8512e-06
11:124578282 G A 0.907181 -2.2249e-05
11:124580689 A G 0.410063 -7.3148e-05
11:124584312 G C 0.959590 -3.1465e-05
11:124592094 T C 0.049036 -7.2195e-05
11:124592879 G A 0.430050 -6.0263e-05
11:124593946 A G 0.025084 2.0766e-05
11:124596996 A G 0.221291 2.0825e-05
11:124597824 C T 0.121384 1.3907e-05
11:124600758 G A 0.473208 1.3944e-05
11:124601378 T C 0.040988 -5.5526e-06
11:124602074 T C 1.117035 8.9779e-06
11:124606285 C T 0.336922 3.4073e-06
11:124606612 T G 0.153386 -1.8246e-05
11:124618346 G A 0.057943 1.1887e-05
11:124624150 A G 0.175716 -2.6086e-05
11:124625658 T C 0.446893 -2.7937e-05
11:124627479 G A 0.298872 -2.2090e-05
11:124633680 T C 0.040359 -1.1994e-05
11:124643939 C A 0.378271 -2.2299e-05
11:124648487 T C 0.303489 -1.3742e-05
11:124655628 A G 0.142578 -5.6161e-06
11:124657596 G A 0.223423 1.9914e-05
11:124659708 G A 0.051283 -4.8985e-06
11:124660184 C A 0.732903 1.1826e-05
11:124669023 A G 0.092533 1.6910e-06
11:124670798 T C 0.036405 2.8308e-05
11:124671694 C G 0.509562 -7.6006e-06
11:124674924 G A 0.181275 1.5937e-05
11:124680673 C T 0.030952 -1.1993e-05
11:124682271 C A 0.025893 4.3620e-06
11:124682413 C T 0.028749 -3.2085e-06
11:124682568 C T 0.045918 -7.6559e-06
11:124683004 C G 0.410559 1.7487e-05
11:124684374 G A 0.044252 -3.5212e-06
11:124687618 C T 1.373549 -7.0991e-06
11:124689950 G T 0.467047 9.9881e-06
11:124690931 T C 0.195381 -8.5603e-06
11:124697216 T C 0.137254 -2.1386e-06
11:124697855 A G 0.384765 6.2197e-06
11:124697902 G A 0.794532 2.9526e-05
11:124699080 T G 0.029371 -1.3928e-05
11:124699612 C T 0.040244 -2.0472e-05
11:124699647 C A 0.047254 -7.3484e-06
11:124704982 A G 0.201167 1.3467e-06
11:124705053 G A 0.646786 2.0020e-05
11:124708194 T G 0.093165 -4.9482e-06
11:124709852 A G 0.467965 4.4187e-06
11:124710384 T G 0.023697 -6.0116e-06
11:124710972 T C 0.040077 -1.5383e-05
11:124713965 G A 1.013117 -4.4671e-06
11:124715093 A C 0.383276 -1.4480e-05
11:124715569 A G 0.098989 -7.8054e-06
11:124717520 T C 0.142833 -6.4048e-07
11:124718519 A C 0.959365 -6.8184e-06
11:124721003 A G 1.224252 1.1592e-05
11:124722391 G C 0.043348 -7.1821e-06
11:124722422 A G 0.133735 -4.1807e-05
11:124724934 G A 0.738482 -4.0068e-06
11:124734116 C T 0.031812 7.4153e-06
11:124737216 C T 0.141164 5.1199e-07
11:124738367 T C 0.477957 2.4149e-05
11:124739988 C T 1.409288 -3.0291e-05
11:124741488 C A 0.039778 1.4731e-05
11:124742365 A G 0.233915 -1.1326e-05
11:124745346 A G 0.129254 2.8368e-05
11:124749145 A G 0.023768 -3.0931e-06
11:124751881 T C 0.280465 2.3033e-05
11:124753223 T C 0.324598 -6.2268e-06
11:124759342 C T 1.809205 5.0984e-06
11:124762165 G A 0.183614 5.4940e-05
11:124762486 A G 0.289417 -7.0524e-06
11:124767290 T C 0.120248 -1.7318e-05
11:124767686 T G 0.066742 -1.1174e-05
11:124770079 A G 0.049022 2.9665e-05
11:124771763 G A 0.801624 -1.2267e-05
11:124781713 G A 0.161182 -5.7407e-06
11:124788805 G C 0.082728 -1.9628e-05
11:124789755 C T 1.421459 -1.0508e-05
11:124789828 T A 0.193691 2.0278e-05
11:124792956 G C 0.041733 1.1401e-05
11:124793682 C T 1.396406 -1.9567e-06
11:124793716 A G 0.562807 1.5337e-06
11:124794712 T C 0.046639 2.1796e-05
11:124805984 G A 0.098595 -7.2185e-06
11:124809939 C T 0.030061 2.8461e-06
11:124810560 C T 0.108686 1.4155e-05
11:124814951 G A 0.388882 8.0550e-06
11:124820878 G A 0.104936 -5.1411e-06
11:124822983 C G 0.079093 -9.6025e-06
11:124823305 C A 1.223039 7.9285e-06
11:124823648 C T 0.333744 -1.9212e-06
11:124824066 T C 1.095198 5.1822e-06
11:124825636 C T 1.536767 7.9302e-06
11:124838993 T G 0.031040 -2.9678e-06
11:124855162 A G 0.214117 1.5510e-05
11:124857708 A G 0.383724 -5.7441e-07
11:124861377 G A 0.086053 -2.6299e-05
11:124864076 G T 0.061261 -5.1900e-06
11:124885440 G A 0.044786 3.7873e-06
11:124901473 G A 0.085366 -5.6377e-06
11:124907000 C G 0.062961 2.0900e-06
11:124908352 C T 0.297699 5.1992e-06
11:124910805 T G 0.715139 2.4193e-07
11:124913758 C T 0.039989 -1.2493e-06
11:124923568 G A 0.082126 1.8840e-05
11:124928263 G A 0.105741 6.9895e-06
11:124930033 A G 1.828302 -2.2818e-05
11:124931559 T G 0.046816 2.7032e-05
11:124940330 A G 0.387264 -5.5643e-06
11:124942698 T C 0.298902 2.3257e-06
11:124945085 G A 1.506094 -6.7874e-07
11:124945152 G A 0.051385 1.7874e-05
11:124945546 T C 0.110304 1.3589e-05
11:124946758 G A 0.183845 2.5786e-07
11:124947396 G A 0.711783 -8.4389e-06
11:124948066 A G 0.570759 -9.4716e-07
11:124949044 T C 0.386638 2.2924e-07
11:124950117 T C 0.102936 -3.5836e-07
11:124953354 T C 0.410355 -4.3914e-06
11:124954652 C G 1.439509 8.6773e-06
11:124956298 T C 0.174085 2.8114e-05
11:124960953 C T 0.222250 -2.1445e-07
11:124962245 G A 1.858166 1.0050e-05
11:124963623 C T 1.442031 1.0754e-06
11:124967083 A C 0.043970 2.1215e-06
11:124967155 T G 0.621692 -3.8288e-06
11:124967678 G A 0.893351 1.2140e-05
11:124970976 T C 0.072348 1.9791e-05
11:124974588 T C 0.479548 5.4348e-06
11:124977280 C T 0.915423 1.3475e-06
11:124980520 G T 1.018424 7.8854e-06
11:124982148 G A 0.041321 -2.4257e-05
11:124982566 G T 0.357270 -1.5730e-05
11:124983982 A G 0.434831 -2.0604e-06
11:124984629 T G 0.059956 1.0111e-05
11:124989294 T C 0.131369 -4.3866e-06
11:124989362 G C 0.270395 -4.0764e-05
11:124990170 C T 0.979740 -8.3502e-06
11:124997023 A G 0.068340 1.5001e-06
11:124997311 T C 0.145788 -1.4713e-05
11:124998569 T C 0.044170 -1.3290e-05
11:125003004 G A 0.402502 -6.9232e-06
11:125009543 A G 0.139451 -2.1273e-05
11:125012664 A G 0.487283 -1.3437e-05
11:125019466 G C 0.693601 -5.8735e-06
11:125020313 A G 0.351467 -1.2483e-05
11:125020865 A C 0.067028 -6.5042e-06
11:125025132 T C 0.046741 -2.9025e-05
11:125027848 C T 0.148674 1.8129e-05
11:125030278 G A 0.598569 -2.6856e-05
11:125030835 T C 0.075500 -1.0431e-05
11:125038049 A G 0.064294 -3.5368e-05
11:125045054 A G 0.714809 3.0917e-06
11:125046860 T C 0.576158 -3.1586e-05
11:125052330 G A 0.038823 -6.0999e-06
11:125052626 G A 0.886847 -1.8040e-05
11:125052718 G A 0.582250 -1.4664e-05
11:125059432 G A 0.027447 -4.5194e-06
11:125060399 C G 0.025070 7.3228e-06
11:125067973 T G 0.056852 3.0191e-06
11:125068193 T G 0.481133 1.3385e-05
11:125073825 C T 0.381960 -8.9933e-06
11:125074999 C T 0.039265 8.7762e-06
11:125088314 T C 0.037408 -2.3076e-05
11:125091482 T G 0.032669 4.2044e-06
11:125095221 T C 1.444064 -5.2478e-06
11:125096492 T C 0.045014 -9.6759e-07
11:125107290 T C 0.306372 -1.0915e-05
11:125108898 T G 0.053656 5.1457e-06
11:125113503 A G 0.668052 -2.6380e-06
11:125117403 A C 0.041372 -5.3241e-06
11:125122386 G T 0.138794 6.8219e-06
11:125122508 T C 0.070448 5.5814e-06
11:125123812 A C 1.142980 -1.9331e-05
11:125140514 G A 1.006290 -4.7297e-06
11:125143775 G A 0.071321 1.1650e-05
11:125153975 A G 0.020256 -2.7523e-06
11:125165779 G A 0.100363 3.2515e-05
11:125167579 A G 0.060037 -1.5557e-05
11:125169468 G T 0.276603 1.5342e-05
11:125170639 G A 0.351480 2.8754e-05
11:125172383 A C 0.214784 2.2298e-05
11:125172593 G A 0.452601 1.9100e-05
11:125176880 T C 0.031465 -2.1369e-06
11:125178403 T C 0.345578 4.2493e-05
11:125179853 G A 0.345303 4.4103e-05
11:125182138 A G 0.272489 1.4659e-05
11:125182960 C T 0.766976 -1.5589e-05
11:125183014 C T 0.056355 8.9357e-06
11:125183118 T C 0.356716 2.3975e-05
11:125183480 A G 0.026026 3.2106e-05
11:125184188 C A 0.088610 5.7715e-07
11:125184211 A C 0.047179 1.5368e-06
11:125192514 A G 0.045456 2.4371e-05
11:125192927 C T 0.117525 -6.7317e-06
11:125200221 A G 0.075734 -1.8542e-05
11:125201303 G A 0.204221 -1.0019e-06
11:125204796 G A 0.230787 1.2665e-06
11:125207714 T C 0.072498 7.5562e-06
11:125220225 C T 0.061465 1.9119e-05
11:125220389 C A 0.134823 2.1236e-05
11:125222132 T C 0.038520 -1.9439e-06
11:125223664 G A 0.051936 -1.0695e-05
11:125227232 A C 0.105966 -1.1221e-06
11:125228526 G A 1.937508 -2.5018e-05
11:125230244 C A 0.075653 8.6611e-06
11:125233590 G A 0.315493 -1.6522e-05
11:125235011 G A 0.085604 3.2979e-06
11:125238932 G A 0.097456 -1.2925e-05
11:125241046 A G 1.162848 4.0593e-05
11:125241666 C T 0.419667 4.7327e-06
11:125250988 G T 0.062768 1.1356e-05
11:125251941 T C 1.338061 -6.4937e-06
11:125252060 G A 0.095895 -8.4720e-06
11:125253551 C T 1.292075 -1.2154e-06
11:125253757 G A 0.309238 -6.9399e-07
11:125257361 A G 0.090949 1.3712e-05
11:125257669 A G 0.253273 -1.2108e-05
11:125259964 T G 0.077999 2.7759e-06
11:125261358 T C 0.472708 4.4892e-05
11:125261490 C A 0.076734 2.1463e-05
11:125262226 T C 0.169553 -3.8267e-06
11:125265142 G A 0.256472 9.0092e-06
11:125267266 G A 0.589121 3.3885e-05
11:125269340 A G 0.226299 1.0284e-05
11:125269345 A G 0.062785 -1.1342e-05
11:125272420 A G 0.029684 9.1978e-06
11:125276075 A G 0.917354 -1.5943e-05
11:125277494 T C 0.246004 2.4183e-05
11:125281630 T C 0.059854 4.7067e-06
11:125282958 A G 0.184784 1.6515e-05
11:125283563 C T 0.291389 6.4654e-06
11:125287500 T G 1.686883 -8.5025e-06
11:125289280 G A 0.147216 1.6545e-05
11:125291130 A G 0.100652 -2.3188e-05
11:125291645 G A 1.050861 -1.3206e-05
11:125293248 G T 0.047122 1.9989e-07
11:125303807 G A 0.246739 -1.6501e-05
11:125304009 G A 0.590029 -2.7152e-05
11:125317895 A G 0.033767 7.9250e-06
11:125322254 G C 0.037422 -9.5955e-06
11:125323542 C T 0.296788 -9.7400e-06
11:125326026 T C 0.793502 8.4752e-06
11:125349958 T C 0.057226 -1.9280e-05
11:125351472 T A 0.380994 2.2530e-05
11:125352324 G T 0.108366 -4.7233e-06
11:125357776 T C 0.393043 2.4400e-05
11:125365285 C T 0.376095 1.6099e-05
11:125365418 A C 0.043671 2.4266e-05
11:125383747 A G 0.055723 1.5439e-05
11:125385680 T G 0.133457 1.1328e-05
11:125417690 A G 0.166996 1.9736e-05
11:125445580 G A 0.029463 -1.4222e-05
11:125452313 G A 0.677819 5.2924e-06
11:125453301 A G 0.081643 -4.4808e-06
11:125458606 G A 0.092710 7.4865e-06
11:125461788 T C 1.762801 -1.5661e-06
11:125464841 G A 1.760999 -1.2804e-06
11:125466676 T G 0.134694 6.0053e-06
11:125472442 T C 0.132403 6.4012e-06
11:125473721 C T 0.131515 4.0233e-06
11:125478666 T C 0.051674 -3.2492e-07
11:125479833 A C 0.578187 -3.6350e-05
11:125482982 C T 0.062655 -6.5236e-06
11:125491575 G A 0.033774 -1.8365e-05
11:125495022 T C 0.290848 -2.0739e-05
11:125495746 G C 0.133266 5.4294e-06
11:125525195 G A 1.922984 -9.8214e-06
11:125533828 G T 0.587799 -3.7246e-05
11:125539202 C A 0.293571 -1.3883e-05
11:125547869 T C 0.132219 7.7437e-06
11:125550211 T G 0.089245 1.1060e-06
11:125568845 A G 0.253797 -3.5549e-05
11:125570178 C T 0.051259 5.1543e-06
11:125588945 T C 0.043746 -6.9197e-07
11:125593334 T C 1.190043 -8.2231e-05
11:125601979 C T 0.378458 -2.0293e-05
11:125607249 A G 0.141650 6.4734e-06
11:125617606 A G 0.716050 3.5495e-05
11:125617610 G A 0.550282 -2.9154e-05
11:125617763 G C 0.094600 1.7072e-07
11:125636714 A G 1.901902 -4.6030e-05
11:125640876 T C 0.895795 -6.9072e-05
11:125646223 G A 0.772280 -1.7008e-05
11:125648216 T C 1.523260 -5.6369e-06
11:125659371 A G 0.126361 9.3678e-06
11:125661054 C T 0.272394 4.6017e-05
11:125668862 C T 0.055023 3.9011e-05
11:125674234 G A 0.340397 6.0327e-06
11:125695732 T C 0.046819 -1.2102e-05
11:125700430 A C 1.775646 -4.2759e-05
11:125706441 T C 0.041206 -2.9943e-05
11:125707761 C A 1.182846 -8.6729e-06
11:125708293 G T 0.252688 -3.1761e-05
11:125725074 A G 0.025488 -5.4438e-07
11:125744572 T C 1.775265 -4.4490e-05
11:125760995 T C 0.408941 -5.7836e-05
11:125763746 G C 1.014779 3.7514e-06
11:125765528 A G 0.078811 -9.5773e-06
11:125766044 A C 1.351807 5.3768e-06
11:125766204 C G 1.759643 -5.5201e-05
11:125769354 C T 0.469774 -8.6131e-06
11:125772999 C T 1.215406 -5.8139e-05
11:125773768 C T 0.033495 -2.0748e-05
11:125780105 C A 0.901925 1.8062e-05
11:125784895 T G 0.054625 -1.7158e-05
11:125785765 C T 0.299273 -6.8222e-05
11:125795750 C A 0.093033 -1.2234e-05
11:125798185 C A 0.088589 -3.9865e-06
11:125802302 T C 0.287669 -7.5761e-06
11:125805409 A G 0.050436 1.6829e-05
11:125809627 C T 1.409379 -1.3400e-05
11:125810360 A G 0.098248 2.3547e-05
11:125812289 A G 1.205325 1.1387e-05
11:125819277 A G 0.030972 -1.2037e-05
11:125819468 T C 0.041787 -1.1600e-05
11:125823086 T C 0.597203 -2.7547e-06
11:125827072 A G 0.381205 2.3459e-05
11:125828007 C T 1.069397 6.3814e-06
11:125830559 G A 0.083962 -8.4794e-06
11:125830697 C T 0.637565 -7.5304e-06
11:125830970 T A 1.364202 -1.6749e-05
11:125831407 C T 0.028215 -1.0258e-05
11:125837405 C T 0.042668 -9.8138e-06
11:125844966 C G 0.204309 -2.1258e-05
11:125848261 T C 0.724172 -2.1648e-05
11:125849462 G A 1.142816 -1.3881e-05
11:125853316 C T 0.022694 1.1763e-05
11:125856825 T C 0.532929 -1.2499e-05
11:125864206 C T 0.022595 1.1035e-05
11:125868261 G A 0.093927 -1.4864e-06
11:125871715 A G 0.394206 -9.6131e-06
11:125872871 A G 0.513754 2.5704e-05
11:125873102 A G 1.072651 1.7990e-05
11:125875834 T C 0.052469 -1.2989e-05
11:125876885 C T 0.352698 -9.9056e-06
11:125879341 G T 0.023316 8.9358e-06
11:125881102 C T 0.519578 1.4524e-05
11:125889114 A G 0.065552 1.1688e-05
11:125889526 T C 0.166333 -1.0581e-06
11:125891162 G A 0.091612 6.7028e-06
11:125891269 T C 1.112782 -1.9342e-05
11:125891594 A G 0.219272 -1.2698e-05
11:125892207 C T 0.437666 -1.1541e-05
11:125893275 T C 0.384503 -1.1474e-05
11:125894346 A C 0.144217 -2.2104e-05
11:125894540 G C 0.138162 1.6767e-05
11:125905258 T C 1.693700 -2.1344e-05
11:125908185 C G 0.182363 -2.1355e-05
11:125909581 A C 0.057828 -4.2091e-06
11:125917325 A G 0.320042 -2.8960e-06
11:125924669 C T 0.335396 8.9001e-06
11:125927001 A G 0.020933 8.5699e-06
11:125934468 T G 0.026682 9.3950e-06
11:125942228 T C 0.362707 -7.4322e-06
11:125942704 T C 0.037500 3.6992e-07
11:125948528 T G 1.303370 4.5513e-06
11:125948846 A G 0.702597 -1.2536e-05
11:125950182 A G 0.402100 -9.8679e-07
11:125953041 C A 0.236488 -6.6318e-06
11:125959249 T C 1.373137 1.1302e-05
11:125962480 G A 0.161277 2.0778e-05
11:125969033 A G 0.254688 6.5070e-06
11:125970574 T G 0.537804 2.3488e-05
11:125972440 G A 0.333366 -3.0542e-05
11:125974071 T C 1.563918 -2.8327e-05
11:125975854 A G 0.689324 8.0604e-06
11:125979575 T C 0.054312 -1.6464e-05
11:125981010 T C 0.061476 6.9728e-06
11:125981112 G A 0.064297 -9.5754e-06
11:125982142 C T 0.495813 2.3446e-06
11:125982705 T C 1.300636 1.5418e-05
11:125984970 G A 0.300928 -1.0185e-05
11:125986265 A G 0.110110 2.3292e-05
11:125988745 G A 0.215562 1.6101e-05
11:125990750 T G 0.110793 6.0715e-05
11:125998029 A G 0.028157 5.2008e-06
11:125998207 G A 0.988461 -7.9801e-06
11:126001299 T C 0.022500 -2.5413e-06
11:126002453 T C 0.022677 8.7339e-06
11:126005858 A G 1.811133 2.7584e-06
11:126006811 G A 0.366168 -3.3649e-05
11:126008388 A G 0.067796 1.3411e-05
11:126009500 C T 1.639262 -1.3776e-04
11:126010248 A G 0.117372 5.9850e-05
11:126012786 T G 0.621845 -3.2943e-05
11:126014330 T G 0.063587 -4.6771e-06
11:126016712 C T 1.387940 -2.2843e-05
11:126021300 T C 0.057161 2.0523e-06
11:126023487 C T 0.779671 -1.1383e-05
11:126024035 A C 0.066188 1.6763e-05
11:126026912 A G 0.279282 7.3384e-06
11:126028717 C T 0.427453 2.8296e-05
11:126031024 A C 0.173680 1.4970e-05
11:126033625 G A 0.338979 -1.0342e-05
11:126036114 A G 0.084727 1.5296e-08
11:126042206 A G 0.337242 -4.4008e-06
11:126045328 C T 0.441576 6.5493e-06
11:126051316 T C 1.291137 6.2405e-06
11:126051380 A G 0.089449 -9.1782e-06
11:126066040 T C 0.591199 9.3433e-06
11:126070064 T G 0.413646 -1.3606e-05
11:126071349 T G 0.044912 -3.2281e-05
11:126074192 G A 0.226622 3.3896e-05
11:126080352 G A 0.591389 -2.9669e-05
11:126080776 A G 0.040420 -3.6966e-07
11:126081336 C T 1.557748 4.2352e-05
11:126081403 C T 0.618696 3.1107e-05
11:126099838 A G 0.031367 4.8594e-06
11:126124289 A G 0.045649 3.5368e-05
11:126133670 A G 0.071886 -2.0145e-05
11:126135139 T G 0.229896 -2.3967e-05
11:126139936 G C 0.067792 -4.2376e-07
11:126160826 T C 0.043001 -2.7971e-05
11:126162468 A G 0.071740 -2.1594e-05
11:126162843 T C 0.327325 1.6541e-05
11:126163612 G T 0.498530 2.1480e-05
11:126174164 T C 0.400635 3.5277e-05
11:126188466 C T 1.494069 7.1910e-05
11:126202361 C T 0.034233 1.1092e-05
11:126204979 T G 0.080283 -4.4653e-05
11:126209383 G A 0.846889 1.0495e-05
11:126210862 A G 0.105568 -9.9178e-06
11:126211727 C T 0.155936 -1.4095e-05
11:126218541 G A 0.124029 -2.0906e-05
11:126219396 C T 0.461669 5.7068e-06
11:126226775 C G 0.145604 -2.9282e-05
11:126228659 G T 0.147382 -2.9016e-05
11:126242976 C A 0.080600 4.1996e-06
11:126243130 A G 0.066701 1.6528e-05
11:126243952 A G 0.265414 -1.3168e-05
11:126257083 C T 0.972431 -2.3669e-05
11:126260864 G A 0.026049 1.0230e-05
11:126275402 T C 0.082602 -3.2188e-05
11:126278203 C T 0.149817 1.3995e-05
11:126281897 A G 0.635559 -9.3569e-06
11:126284936 T C 0.163817 -1.0244e-05
11:126285301 A G 0.843887 -3.5018e-05
11:126286051 G A 0.154434 -2.3951e-05
11:126290950 T C 1.033631 -4.1439e-06
11:126291579 A G 0.076329 1.5106e-06
11:126293563 T C 0.108611 -3.8810e-05
11:126294237 A G 0.236155 8.5930e-06
11:126294817 A G 1.217211 -4.1225e-06
11:126295135 A G 0.931164 -4.5028e-05
11:126295346 T C 0.047472 2.1109e-05
11:126295435 C T 0.081297 1.7008e-06
11:126296589 T C 0.723849 -3.9526e-06
11:126296678 C T 1.211234 2.9527e-06
11:126301449 C T 0.561097 -2.2149e-05
11:126303742 T G 0.403290 -8.4908e-06
11:126305755 C T 0.215471 -1.3833e-05
11:126306427 A G 0.647602 7.6960e-06
11:126308359 A G 0.191441 -1.8307e-05
11:126310082 T A 1.429160 2.4407e-05
11:126310119 G A 0.080586 1.0780e-05
11:126310156 A G 0.535696 2.3697e-05
11:126310299 C T 0.430894 1.0942e-05
11:126310913 T C 0.191036 -9.7222e-06
11:126311355 G C 0.186399 -9.5597e-06
11:126314198 C G 0.124461 -1.6103e-05
11:126314564 G A 0.481966 1.8968e-05
11:126315024 C T 1.639221 1.0001e-05
11:126315727 C T 0.967997 1.3710e-05
11:126315766 A G 0.022449 2.8638e-05
11:126318323 G T 0.054992 4.3898e-06
11:126326896 T C 0.120289 4.5373e-06
11:126328903 A G 0.645259 6.9280e-06
11:126331038 C T 0.025652 1.2239e-07
11:126332878 T C 0.364750 -2.1426e-05
11:126337436 A G 0.317424 2.7623e-05
11:126340821 A G 1.161192 -9.1880e-06
11:126343227 C T 0.100461 9.4332e-06
11:126346426 T C 0.215658 -1.0696e-05
11:126350355 T G 0.392085 1.8020e-05
11:126351296 T C 0.103419 -5.3256e-06
11:126351595 C A 0.720409 4.8761e-06
11:126356070 G T 1.914576 -3.3025e-06
11:126356398 T C 0.101984 -4.6615e-06
11:126360303 G A 1.117807 -4.1171e-06
11:126360403 G A 0.404144 -8.3102e-06
11:126362042 T C 1.614804 -1.0508e-05
11:126363903 G A 0.036222 -2.3487e-06
11:126368432 C A 0.883638 1.0890e-06
11:126368691 A C 0.130842 1.8442e-05
11:126370823 C T 1.709026 -1.0871e-06
11:126370918 T C 0.605617 3.7978e-06
11:126371892 G A 0.376830 -1.6818e-05
11:126372550 G A 1.119242 2.0879e-05
11:126372657 T G 0.033767 1.0672e-05
11:126372810 A G 0.022136 5.3523e-06
11:126375784 G A 0.029867 7.6698e-06
11:126380677 A G 0.033645 -1.1531e-05
11:126384549 G A 0.653055 2.2740e-05
11:126387658 A G 0.051993 2.3724e-08
11:126388248 G A 0.165269 1.6521e-05
11:126390087 C T 0.464593 4.7770e-06
11:126391297 G T 0.453608 1.0088e-06
11:126395752 G A 0.432345 -1.5604e-06
11:126398378 T C 0.067578 7.0210e-07
11:126401419 C T 0.835428 1.0118e-05
11:126407542 A G 0.028688 8.2304e-06
11:126408413 T C 0.029123 8.0889e-06
11:126409469 C G 0.081501 1.6977e-05
11:126410376 A G 1.097354 1.4632e-05
11:126410828 G C 0.052714 1.6612e-05
11:126414087 C T 0.320080 1.7415e-05
11:126414569 T C 0.240017 8.1326e-06
11:126415057 A G 0.089885 8.8098e-06
11:126416059 G A 1.673957 1.4954e-05
11:126417873 C T 1.730693 3.8542e-05
11:126421415 A G 0.025876 -9.5040e-08
11:126426701 T C 0.057542 4.3120e-06
11:126429247 T G 0.023224 4.7503e-06
11:126430657 C T 0.384806 8.2025e-07
11:126432303 A G 0.081001 3.0144e-05
11:126434881 A G 0.603611 1.3579e-05
11:126436229 C G 0.131264 -2.3919e-05
11:126437631 T C 0.047751 2.6292e-05
11:126437941 A G 0.790942 -1.0133e-05
11:126441721 A G 0.067350 3.7059e-06
11:126442635 A C 0.049253 2.4836e-05
11:126444722 C G 0.911924 2.8333e-05
11:126445097 G A 0.104048 -7.9499e-06
11:126446587 A G 0.221240 1.2603e-05
11:126450496 T C 0.528305 -3.4460e-06
11:126452032 C T 0.598525 4.8279e-05
11:126452369 G A 0.447678 -5.3707e-05
11:126453276 G A 1.934536 5.4093e-06
11:126456939 G A 0.042188 -9.4474e-06
11:126459787 C T 0.571412 7.4625e-06
11:126460208 G A 0.039564 1.3293e-05
11:126461210 A G 0.687753 2.3701e-05
11:126463502 A G 0.251509 -3.3140e-05
11:126464255 T C 1.564044 8.2297e-05
11:126468813 T C 0.249462 3.2828e-06
11:126470589 C T 1.979625 1.6202e-05
11:126475896 G A 0.051538 1.6725e-06
11:126477441 A G 1.940173 2.2173e-05
11:126478832 A G 0.451452 1.4186e-05
11:126479796 A C 1.974682 2.3114e-05
11:126485087 C T 1.179963 3.0994e-05
11:126488070 C A 0.376173 1.1040e-04
11:126495022 A C 0.049712 2.6266e-05
11:126504305 G A 0.231072 -4.7520e-05
11:126504729 T C 0.438251 -2.9632e-06
11:126510732 T C 0.070625 -3.1062e-06
11:126514508 G A 0.106425 -1.5033e-05
11:126517350 T G 0.116692 -3.3232e-05
11:126521087 G A 0.067446 1.1732e-05
11:126522029 G A 0.605733 8.8539e-06
11:126522229 A G 0.037551 7.2596e-06
11:126523412 G A 0.137349 -2.3984e-05
11:126525296 T C 0.226812 -3.6699e-05
11:126525475 T G 0.532732 -9.7605e-07
11:126528035 T C 1.521142 -2.5456e-05
11:126530766 A G 0.064651 2.0361e-05
11:126535797 C T 0.046771 1.1973e-05
11:126536021 C T 0.232398 -2.4815e-06
11:126536380 G A 0.669952 -1.7305e-05
11:126539136 C T 0.205968 -3.7616e-06
11:126561684 G A 1.100067 -3.0145e-05
11:126573534 G A 0.112599 -2.2377e-06
11:126574468 T C 0.104725 -1.8069e-05
11:126581487 G A 0.083955 -2.3030e-05
11:126587812 A G 1.667997 -2.3444e-06
11:126590829 G A 1.769992 -1.4781e-05
11:126593046 A G 0.095212 -7.5136e-06
11:126596926 G A 0.161492 -1.4538e-05
11:126597657 T C 0.063570 2.8334e-05
11:126602386 C T 0.831365 -5.5894e-06
11:126603342 T C 0.382079 9.1322e-06
11:126609087 A G 0.466898 -3.1948e-06
11:126609193 G T 0.075745 3.2220e-05
11:126611955 A G 0.048798 -1.4017e-05
11:126613621 T C 0.109552 1.7699e-05
11:126617182 A G 0.144812 6.4599e-05
11:126617737 T C 0.021436 5.1808e-06
11:126619190 C T 1.655700 2.3596e-05
11:126619830 A G 0.200477 -1.7846e-05
11:126625946 G A 0.460452 1.3075e-05
11:126630621 T G 0.702886 -3.2477e-05
11:126635719 A G 0.030092 5.4988e-06
11:126641529 T C 0.178973 4.4462e-05
11:126650358 A G 0.066205 2.1734e-05
11:126650919 A G 0.046204 -1.3525e-05
11:126653986 T C 0.069809 -1.8934e-06
11:126654006 T C 0.041947 5.6377e-06
11:126663446 T G 0.056233 -4.6772e-06
11:126664352 T C 0.107604 -3.6484e-06
11:126665701 C T 1.499267 2.7042e-05
11:126670726 C T 0.487973 -2.8782e-06
11:126671287 T C 0.621739 6.5376e-06
11:126679317 A C 0.191665 -6.9040e-06
11:126683618 A G 0.052823 -2.0251e-06
11:126689772 A G 0.058769 -1.2809e-05
11:126699254 A G 1.628454 4.1197e-05
11:126703293 G A 0.131043 4.2790e-06
11:126711740 G A 0.074269 -1.4867e-05
11:126712126 G A 0.110215 3.5667e-06
11:126727560 C A 0.025825 1.3881e-06
11:126738912 A G 0.185889 -1.2401e-05
11:126740295 T C 0.178919 1.2328e-05
11:126742801 T C 0.072651 -1.4697e-05
11:126746893 A C 0.034440 2.3158e-06
11:126748829 G A 0.281288 -6.2134e-05
11:126749622 A G 0.463131 5.0000e-05
11:126751209 T C 1.007820 3.2263e-05
11:126756289 G T 0.030027 1.9897e-07
11:126763346 T G 0.044708 -9.1826e-07
11:126766984 T C 0.078553 2.0423e-06
11:126768090 A G 0.714544 2.4603e-05
11:126775173 T C 0.992830 -7.3407e-06
11:126775442 A G 0.037996 1.3291e-05
11:126776629 G A 0.158044 -1.2921e-06
11:126778513 G A 1.602452 6.5850e-06
11:126779429 T C 0.066647 -8.7656e-07
11:126780197 A G 0.066596 -1.6414e-05
11:126783911 C G 0.118542 -1.0643e-05
11:126786000 C T 0.217255 -5.0378e-06
11:126788243 T C 0.034433 -1.8886e-06
11:126790856 C T 0.065321 -1.1620e-05
11:126794763 C T 1.213451 1.1539e-05
11:126798580 A G 0.753492 8.6482e-06
11:126804555 C T 0.142395 -1.7193e-05
11:126805678 A C 1.665199 2.7993e-05
11:126809541 A G 0.049246 1.4270e-05
11:126809705 C T 1.515155 4.4205e-05
11:126815545 T C 0.059952 -2.9347e-07
11:126827446 C A 0.121404 6.7607e-06
11:126828098 A G 1.720358 3.8862e-05
11:126833355 A G 0.533793 1.0929e-06
11:126837853 T C 0.207719 1.3588e-05
11:126838315 G A 1.738421 3.8161e-05
11:126849521 G A 0.313338 3.9833e-05
11:126854588 G A 0.131879 4.6396e-07
11:126857424 G A 0.027358 3.2450e-05
11:126858161 C T 0.463875 5.8775e-06
11:126859157 C A 0.273839 3.3861e-06
11:126861144 C T 0.033009 2.8532e-05
11:126870021 T C 0.085322 -5.9927e-06
11:126870796 A G 0.103395 -1.0820e-05
11:126873592 T C 0.803089 7.4438e-06
11:126876074 C A 0.089698 -1.8753e-06
11:126877035 A C 0.218122 3.4660e-05
11:126879026 T G 0.218095 -4.4832e-06
11:126879688 C T 0.465405 7.6991e-06
11:126881800 T C 0.254813 4.7617e-05
11:126887815 G A 0.384884 8.5460e-07
11:126891507 T C 0.562266 2.7263e-05
11:126893266 T G 0.077098 -1.1482e-05
11:126895481 T C 0.684558 -3.2559e-06
11:126895523 C T 1.152574 4.7984e-05
11:126904505 G A 0.039312 4.6407e-05
11:126905287 C T 0.040441 -8.9206e-06
11:126905700 T C 0.086230 -9.2419e-06
11:126917449 T C 0.285765 4.0349e-05
11:126919989 T G 0.286918 7.2734e-06
11:126924262 C T 0.068374 3.1456e-05
11:126935761 T C 0.037993 -1.3275e-05
11:126935820 C A 0.031336 -4.9579e-06
11:126941875 A G 0.037806 1.6482e-05
11:126942253 T C 0.062026 -2.4170e-06
11:126943716 C T 1.953722 -1.3571e-05
11:126945580 T C 0.032438 2.1480e-06
11:126950392 A G 0.043222 1.9926e-05
11:126957912 G A 0.035882 1.0826e-05
11:126964295 G T 1.623674 8.9092e-06
11:126965967 G A 1.057545 1.1162e-05
11:126968477 T C 0.698596 -2.7505e-05
11:126979429 A G 0.084996 1.4149e-05
11:126979473 C T 0.039802 1.1481e-05
11:126980877 T C 0.030751 2.4076e-05
11:126987498 T C 0.348699 4.9371e-05
11:126988609 T C 0.027107 -7.1605e-06
11:126990962 T C 0.031676 -9.5041e-06
11:126992205 T G 0.027236 -4.0261e-06
11:126997130 C T 0.415696 8.2228e-06
11:126997382 G A 0.096154 -1.3190e-06
11:127000699 A G 0.060194 1.5369e-05
11:127012051 T C 0.128404 4.0644e-06
11:127013829 C T 0.149245 8.8888e-06
11:127014664 A G 0.095912 1.7618e-05
11:127014889 T C 0.023571 2.2751e-05
11:127015116 T C 0.098078 -1.3208e-05
11:127017146 C T 0.042120 1.6351e-05
11:127030538 A G 0.092944 6.5431e-07
11:127033551 C A 0.037884 1.8931e-05
11:127034301 A C 1.126303 1.6481e-05
11:127044784 G A 0.080056 -1.5527e-05
11:127048359 C T 0.234350 -7.2335e-06
11:127052342 T C 0.108529 -1.0877e-05
11:127053602 T G 0.382249 -1.0285e-05
11:127054272 T C 0.174911 4.1190e-06
11:127057017 G A 0.188058 2.5904e-05
11:127059885 C T 0.709023 1.0511e-05
11:127062799 A G 0.147158 2.1618e-06
11:127063240 A G 1.182057 -5.4127e-05
11:127076491 A C 0.139920 1.1933e-05
11:127078525 T C 0.029538 1.2542e-06
11:127080868 T C 0.380937 -1.2283e-05
11:127081591 A G 1.181483 -3.3394e-05
11:127093556 C T 0.615864 -4.0625e-06
11:127094095 G A 0.043032 1.2033e-05
11:127097977 A G 0.177117 -2.7127e-05
11:127101653 C T 0.036317 4.0003e-06
11:127102481 G A 1.283355 -2.7834e-05
11:127106901 T G 0.024343 6.5452e-06
11:127107481 T C 0.125368 -2.1799e-05
11:127112010 A G 0.217793 -8.0223e-06
11:127117796 C T 0.023608 -3.1924e-05
11:127118317 T C 0.043562 4.0433e-06
11:127120190 G A 0.686853 -2.8108e-07
11:127120541 C T 0.043623 6.6174e-06
11:127124975 G T 0.338014 1.9993e-05
11:127137851 A G 0.074745 1.4474e-05
11:127147232 T A 0.055665 5.9046e-06
11:127155353 G A 0.181928 1.7098e-05
11:127156972 T G 0.055519 2.4377e-06
11:127162134 A G 0.044670 -1.7639e-05
11:127166128 A C 0.331942 1.6332e-05
11:127180617 G A 0.803069 -1.8095e-05
11:127188508 C T 0.128333 -3.9701e-06
11:127188998 A G 0.077900 4.4328e-06
11:127189156 A G 0.049008 -2.9679e-05
11:127193005 A G 0.930467 -5.1957e-06
11:127193566 A G 1.680124 -1.1301e-05
11:127194236 A G 0.039455 5.9710e-06
11:127209833 C A 1.599246 -4.0856e-05
11:127211003 G A 0.621063 -1.9341e-06
11:127211178 A C 0.149585 -8.5228e-06
11:127213569 C T 0.024836 -4.4996e-06
11:127215937 C T 0.118552 -2.5440e-05
11:127217848 T C 0.079712 -7.2824e-07
11:127220368 G A 0.030150 -5.5686e-06
11:127221505 T C 0.035725 4.3009e-06
11:127249773 T G 0.031924 3.1123e-06
11:127251157 A G 0.187368 -9.3858e-06
11:127266151 A G 0.524140 -1.1459e-05
11:127269128 C T 0.654629 -1.8055e-05
11:127275509 A G 0.127837 -5.4388e-06
11:127285272 T C 0.068418 2.8710e-05
11:127291147 C T 0.932969 1.6287e-05
11:127291567 C T 0.458160 1.9394e-05
11:127293877 T C 0.443486 8.3706e-06
11:127297856 C T 1.537913 -8.3457e-06
11:127304116 T C 0.031809 3.8680e-07
11:127304504 A C 0.093213 -2.2095e-06
11:127305084 C A 0.569786 1.2977e-05
11:127307031 G A 0.968048 -2.1777e-05
11:127313925 A G 0.115026 -2.0130e-05
11:127314269 T C 0.078614 1.6970e-06
11:127314677 T C 0.030156 6.5331e-06
11:127315468 T G 1.368745 6.3652e-06
11:127316138 C G 0.903013 1.0997e-05
11:127317582 C T 1.179004 3.6292e-08
11:127319080 T C 0.230416 -5.0393e-06
11:127323439 A G 1.248972 -5.5659e-06
11:127324118 A G 0.059578 7.0567e-06
11:127327783 A G 1.568216 -9.9397e-06
11:127332337 G A 0.243278 -2.3806e-06
11:127334464 T C 0.766004 -2.3774e-05
11:127342719 C T 0.536954 -2.8278e-05
11:127355817 A G 0.060700 -1.1254e-05
11:127362707 A G 0.167655 1.3013e-05
11:127363315 G T 0.641128 -1.2592e-05
11:127368608 G A 0.049542 -3.5892e-05
11:127376456 A T 0.116250 7.0002e-06
11:127380339 T C 0.049141 2.6835e-05
11:127385357 C A 0.034726 -2.1450e-05
11:127386926 C T 0.141501 2.6227e-05
11:127395562 A G 0.073559 -1.1952e-05
11:127398392 A G 0.027641 -1.9943e-06
11:127409790 A G 0.056491 1.2219e-05
11:127428131 G A 1.023897 4.3383e-05
11:127428704 A G 0.045901 -3.5773e-06
11:127440032 G A 1.049824 1.8921e-05
11:127445359 G T 1.362873 5.0948e-05
11:127445611 G T 0.079712 -2.2468e-05
11:127456723 T C 0.443575 2.2877e-05
11:127461060 C T 0.096147 2.8008e-05
11:127478879 A G 1.125559 2.0190e-05
11:127481098 T C 0.426678 -3.3349e-05
11:127483486 C T 0.031649 -5.4213e-06
11:127492552 A G 1.001289 -4.6711e-06
11:127502704 G T 0.048515 -1.8813e-05
11:127505230 G C 0.095491 1.1556e-05
11:127520855 C T 0.623238 -1.7358e-05
11:127527472 T C 0.040516 9.3471e-06
11:127532335 C A 0.291732 1.0617e-05
11:127535300 T G 0.050355 3.1547e-05
11:127540932 A C 0.082486 -6.7342e-06
11:127571071 G C 0.044334 4.2078e-06
11:127585085 G T 0.144282 -6.5612e-06
11:127588850 C T 0.103688 9.4651e-06
11:127596815 A G 0.108400 -1.0304e-05
11:127603893 A C 0.249748 9.5333e-07
11:127605002 A C 0.037320 4.9413e-07
11:127605895 C A 0.036919 -7.8324e-06
11:127609325 G A 0.031156 1.4206e-05
11:127634691 A C 0.659090 -2.3110e-05
11:127638678 A G 0.042039 -4.9833e-06
11:127658427 G A 0.128734 -2.8814e-05
11:127660322 A T 0.062298 7.7174e-06
11:127663585 G A 0.696848 -2.7859e-05
11:127671845 T C 0.121258 2.0783e-05
11:127674261 T C 0.235047 -1.2036e-05
11:127675077 T C 0.055774 -1.3166e-05
11:127675250 C T 0.040937 2.5473e-05
11:127676954 G A 0.048832 -1.5191e-05
11:127678253 T C 0.813013 1.0483e-05
11:127678367 G T 0.554871 -1.3288e-06
11:127680261 C A 0.078471 -2.2806e-05
11:127681080 G A 0.608364 8.5942e-07
11:127681994 C T 0.425260 1.7613e-05
11:127687117 A C 0.959192 9.9270e-06
11:127688940 A G 0.040954 5.1759e-06
11:127691184 T C 0.024591 -6.0403e-06
11:127692817 C A 0.025934 -1.8635e-05
11:127692930 A G 0.052119 -1.6510e-05
11:127694885 A G 0.026621 -1.9135e-05
11:127698837 C T 0.153988 3.9105e-05
11:127699592 T C 1.093094 1.0784e-05
11:127701554 A G 0.205788 8.4729e-06
11:127704096 A G 0.049756 -9.6061e-07
11:127708247 T C 0.211183 1.5390e-06
11:127714349 G A 0.054163 3.9717e-06
11:127715426 T C 1.066786 1.2749e-05
11:127715485 G A 0.171552 -7.8038e-07
11:127715816 G T 0.090881 1.7948e-05
11:127717833 C A 0.079185 -1.6620e-07
11:127718228 G A 0.965437 1.7638e-05
11:127718272 G A 0.112568 3.7676e-05
11:127720615 C A 0.455138 -4.3451e-05
11:127728331 C G 0.053381 2.3744e-06
11:127730509 C T 0.047832 -8.9571e-06
11:127731661 C A 0.134167 -4.8793e-07
11:127734503 T C 0.034022 1.7323e-05
11:127749302 G A 0.045949 -1.4329e-06
11:127749326 T C 0.021970 -1.5558e-06
11:127753528 G A 0.376758 9.7169e-07
11:127756852 G T 0.030228 -4.4374e-06
11:127759260 A G 0.104143 -6.0776e-05
11:127759761 G A 0.054989 -6.7203e-06
11:127765668 A G 0.053557 -1.3488e-05
11:127766541 A G 0.027960 -1.2333e-06
11:127767301 T C 1.633258 -2.8361e-05
11:127769088 T C 0.028314 7.8015e-06
11:127789969 G A 1.428218 -2.0531e-05
11:127792531 G A 0.091251 1.9501e-05
11:127800024 G T 0.147348 -8.1932e-06
11:127813659 G T 0.831399 7.3227e-06
11:127818348 T C 1.560420 -8.6651e-06
11:127818671 T C 0.073885 1.3760e-05
11:127821752 A G 0.033743 1.7838e-06
11:127836408 T C 0.090728 -1.1849e-06
11:127840854 T C 0.020977 1.3572e-06
11:127864779 A C 0.530100 1.5637e-05
11:127865436 G A 0.034610 2.8656e-06
11:127869186 A G 0.085672 -1.9407e-06
11:127890156 G T 0.182122 2.1271e-06
11:127896734 T C 0.034872 -2.9621e-05
11:127897280 G A 0.731689 -1.8670e-05
11:127897490 G A 0.288812 -7.5851e-05
11:127900579 G A 0.363166 2.4425e-05
11:127901257 T G 0.138036 2.0428e-06
11:127902023 A G 0.053030 -1.2603e-06
11:127908109 A G 0.058916 -3.7071e-06
11:127910005 C T 0.120734 -1.9044e-05
11:127914975 A G 0.068364 -7.8753e-06
11:127920600 T G 0.044242 -2.1675e-05
11:127923356 C A 0.044714 -7.1387e-07
11:127927061 T C 0.110209 -4.4972e-06
11:127934265 A G 0.047033 1.0344e-05
11:127939619 T C 0.048777 -1.7785e-05
11:127940351 A G 0.300551 1.2406e-05
11:127954877 T C 0.055342 3.2888e-06
11:127959131 G T 1.345317 3.6626e-06
11:127960194 C A 0.071648 2.2452e-05
11:127970418 T C 0.073780 -3.2311e-06
11:127984430 A G 0.036382 -2.4354e-05
11:127985032 T C 0.102498 -1.2397e-05
11:127986202 A G 0.365155 5.5506e-06
11:127988075 A G 0.099275 8.0907e-06
11:128001195 G A 0.064012 1.6575e-05
11:128002456 A G 0.931300 4.3071e-06
11:128003139 A C 0.085512 -1.3904e-05
11:128003837 T C 0.354411 -2.6438e-05
11:128016873 A G 0.104789 -1.4516e-05
11:128025103 C A 0.129010 -4.2913e-07
11:128031274 G A 1.690548 -1.8510e-05
11:128036813 C T 0.182798 9.1752e-07
11:128038261 A G 0.289216 -1.1467e-05
11:128040810 G A 0.284926 -2.1608e-05
11:128043547 G A 0.589927 3.0639e-06
11:128044762 A G 0.573288 3.8774e-06
11:128044820 T C 0.265336 -2.9016e-05
11:128045869 C T 1.822849 4.0433e-06
11:128047122 T G 1.162042 8.9909e-06
11:128047365 C T 0.841738 1.0836e-05
11:128051163 A G 0.040947 2.1079e-06
11:128054605 T C 1.807295 -9.4193e-06
11:128058222 A C 0.022911 1.8203e-05
11:128066322 T G 0.043348 6.2979e-06
11:128081710 G T 0.083976 2.0830e-05
11:128086395 T C 0.084288 2.0649e-05
11:128091631 T C 0.132042 2.5099e-06
11:128096708 C T 0.571044 -2.3178e-05
11:128100094 A C 0.032716 -9.0814e-06
11:128108241 T C 0.101865 -9.5340e-06
11:128108729 G A 0.837322 1.1939e-05
11:128108947 G A 0.031027 2.4224e-05
11:128111159 C T 0.162270 -9.0664e-06
11:128111162 C T 0.021201 -9.1751e-06
11:128121598 G A 0.501858 3.8351e-05
11:128121776 G C 1.006120 4.5634e-05
11:128122594 T C 0.039261 -2.1442e-05
11:128126473 G C 0.189768 -8.0617e-06
11:128129187 C T 0.093845 3.7733e-05
11:128131861 G T 1.915147 9.1034e-07
11:128134910 G A 0.028970 -5.9177e-06
11:128135111 A G 0.063784 4.0095e-06
11:128136714 T C 0.024441 1.6491e-05
11:128153720 G T 0.058355 -9.4010e-06
11:128155257 T C 0.428673 -5.3001e-05
11:128157865 T C 0.438122 -2.0647e-06
11:128158604 A G 0.023724 -6.3424e-06
11:128159029 G A 0.841449 2.5187e-05
11:128176129 A G 0.023653 -5.1458e-06
11:128176521 A G 0.048084 2.0226e-05
11:128180125 G C 0.102294 4.3409e-06
11:128182984 G T 0.154893 -3.2255e-05
11:128185154 T C 0.351926 1.2707e-05
11:128187047 G A 1.940282 1.8291e-05
11:128187383 C T 0.933860 -1.6412e-05
11:128188928 A G 0.032774 -3.0803e-05
11:128189101 G A 0.307701 4.8239e-06
11:128189514 C T 1.385788 3.0721e-05
11:128194137 C T 0.198308 -7.1242e-07
11:128199283 A G 0.194589 -8.7044e-06
11:128201619 C T 0.488605 2.9307e-05
11:128203496 A C 0.510347 5.0785e-06
11:128203573 C T 0.062275 9.1799e-06
11:128206410 T C 1.092458 3.2849e-05
11:128209788 G A 0.558632 -1.8546e-06
11:128214422 A G 0.166894 1.7220e-05
11:128220226 T C 1.398782 2.8415e-05
11:128229153 C T 0.035576 -1.0474e-05
11:128230679 C A 0.125892 -2.5950e-06
11:128233832 A C 0.066582 -2.6020e-05
11:128234572 G T 0.039183 -1.4323e-05
11:128235129 A G 0.228189 -9.3498e-06
11:128239740 G A 0.224443 2.1789e-05
11:128241103 T C 0.930494 -5.0412e-06
11:128243864 G A 0.123828 -9.5404e-06
11:128245331 A G 0.195279 3.1632e-06
11:128248719 T C 0.267807 -6.9769e-06
11:128254504 C T 0.170620 1.5848e-05
11:128258136 T C 0.143785 -5.0005e-06
11:128258387 T C 0.070628 -4.5541e-06
11:128258979 T G 0.037109 -6.5581e-06
11:128266868 A G 0.028542 2.6809e-06
11:128269844 A C 0.878076 -2.9014e-05
11:128270839 T G 0.022983 7.5157e-07
11:128271317 A G 0.048883 -1.0148e-05
11:128271732 T C 0.196877 4.2874e-06
11:128273820 T C 0.088732 4.9669e-06
11:128275064 G A 0.045592 1.3168e-05
11:128281184 T C 0.168896 -1.2856e-05
11:128286441 G A 0.321117 -1.4406e-05
11:128287850 C T 0.386968 -7.8765e-06
11:128288400 T C 1.141310 9.3110e-06
11:128290642 A G 0.032812 3.0091e-06
11:128294507 T C 0.045673 -1.4359e-05
11:128304260 T C 0.226319 4.9711e-07
11:128308619 T C 0.032084 -6.2172e-06
11:128310800 A G 0.040356 1.2230e-05
11:128319478 T C 0.196483 -4.2228e-05
11:128327843 T C 0.046751 1.0249e-05
11:128329274 G A 0.056508 -1.3304e-05
11:128333805 G A 0.165432 1.5232e-05
11:128334509 T C 0.033189 -6.3813e-07
11:128339519 T C 0.033199 9.6129e-06
11:128342957 G A 0.311805 8.2124e-05
11:128344871 G C 0.023255 6.4056e-06
11:128346793 C T 0.317312 -1.6873e-06
11:128349336 C G 1.056498 3.6014e-05
11:128350686 T C 0.158105 -1.4646e-05
11:128351817 A G 1.816750 7.1727e-06
11:128355318 C A 0.273859 2.1126e-05
11:128358094 A G 0.505996 3.8264e-05
11:128365932 C A 1.356832 3.8759e-05
11:128376894 C G 1.352028 -2.9386e-06
11:128379964 G A 0.740821 -2.1014e-06
11:128380974 T C 0.427150 1.8556e-06
11:128390425 C T 0.138781 -9.2588e-06
11:128398309 G T 0.127711 8.8340e-07
11:128403208 C T 1.048451 -2.7406e-05
11:128413863 C T 0.345592 -1.8134e-06
11:128422541 C T 0.898821 -1.5204e-05
11:128426728 C T 1.718950 -2.0794e-05
11:128427884 C G 0.100927 -4.5789e-06
11:128432973 G A 0.026614 -3.9364e-06
11:128435466 C G 0.096531 -1.7514e-06
11:128436400 T C 0.885416 -1.1223e-05
11:128437072 A G 0.024720 -1.3501e-05
11:128443833 C A 0.918289 -1.0530e-05
11:128444410 T C 0.095253 -5.3801e-06
11:128449232 A C 0.039101 2.0989e-05
11:128450461 A G 0.756947 -6.0367e-06
11:128452694 C A 0.033855 1.7159e-05
11:128453023 A C 0.077173 -1.9057e-05
11:128467510 C T 1.659137 -2.6461e-05
11:128475535 G A 0.051099 1.0046e-05
11:128478885 A C 0.099207 -8.0441e-06
11:128479055 T C 0.357066 -2.2526e-05
11:128480296 A G 0.322800 1.1675e-06
11:128480513 C T 1.084520 -2.6956e-05
11:128485590 T C 0.075003 -9.5702e-06
11:128486003 C T 0.234244 -3.3154e-06
11:128486344 G C 0.047115 5.6451e-06
11:128490742 C T 0.216331 -3.6928e-06
11:128492596 T G 0.147535 -7.3579e-06
11:128492739 C T 1.091044 2.5519e-06
11:128495100 C T 0.311645 3.5393e-06
11:128497300 G T 0.070444 -2.4933e-06
11:128499905 C T 1.003107 -2.3753e-05
11:128503595 A G 0.039771 6.1370e-06
11:128503628 G A 0.654343 -6.5573e-07
11:128513457 G A 0.333961 -8.0619e-06
11:128521468 T C 1.447539 1.8307e-05
11:128523519 C T 0.612373 3.9806e-05
11:128524088 C T 0.052106 -6.1367e-06
11:128525423 T C 1.636535 4.4235e-05
11:128526963 G A 0.382650 2.5720e-05
11:128533229 C T 0.533857 2.9524e-05
11:128542201 T C 0.079743 3.9141e-06
11:128549046 T C 0.149157 9.6227e-06
11:128560276 C T 0.517460 2.3199e-05
11:128563392 T C 0.888829 5.1053e-06
11:128566062 C A 0.061666 -2.2215e-06
11:128567876 A G 0.505088 2.3162e-06
11:128571080 C T 0.894150 1.2149e-05
11:128571644 A C 0.093991 -1.6300e-05
11:128574857 T G 0.033600 4.4002e-05
11:128577039 C T 0.032332 1.5416e-05
11:128584320 T C 1.696624 3.3519e-05
11:128586155 A C 1.233340 9.2033e-06
11:128590885 A C 0.041114 -3.6784e-06
11:128593493 A G 1.476999 2.8055e-05
11:128594229 A G 0.044269 -2.9198e-06
11:128595673 T C 0.079270 4.8982e-05
11:128597997 A G 0.055526 -5.1946e-07
11:128602233 A G 0.071995 5.1675e-06
11:128602827 G A 0.350338 2.8913e-05
11:128604022 A G 0.190645 -7.7101e-06
11:128611463 T C 0.062560 -1.1715e-05
11:128611893 C T 0.036222 2.5836e-05
11:128614150 T C 0.068360 7.8934e-06
11:128615049 C T 0.046054 8.3945e-06
11:128624171 C T 0.111239 1.2421e-05
11:128628935 T C 0.828710 -7.6944e-06
11:128629152 G T 0.316313 2.9981e-05
11:128629390 T G 1.388209 1.2002e-06
11:128633951 T C 0.142153 5.7665e-06
11:128633952 A G 0.144309 -1.4635e-05
11:128635853 G A 1.412201 -1.9370e-05
11:128637056 G A 0.621858 -1.9095e-05
11:128637872 G A 0.091873 1.7688e-05
11:128639374 G T 0.829193 3.6066e-05
11:128640087 A G 0.054768 -1.9969e-05
11:128641156 C T 0.219459 -3.2422e-05
11:128643649 T G 0.475618 5.0081e-05
11:128644407 T C 1.086808 2.2202e-05
11:128645336 G C 1.661582 3.0951e-06
11:128647190 A G 0.501008 -4.3744e-05
11:128647586 T C 0.636981 -1.4004e-05
11:128648002 C T 0.859142 2.3046e-05
11:128650952 T C 0.228709 1.3775e-05
11:128651528 G A 0.172888 3.9170e-06
11:128651893 G A 0.171246 1.1213e-06
11:128656157 A G 0.458415 -1.0069e-05
11:128661232 T C 0.068704 -2.4982e-06
11:128661357 G A 0.075000 -3.6852e-06
11:128661650 A G 0.055346 -1.8033e-05
11:128664789 A G 0.371380 1.3367e-07
11:128666112 A C 0.035742 -5.4789e-06
11:128671732 C A 0.203932 -5.6337e-06
11:128676160 T C 0.669537 -1.8184e-05
11:128679917 T C 0.025227 6.6552e-06
11:128681223 A C 0.039462 1.5881e-05
11:128694040 G T 1.606573 3.2871e-05
11:128696001 C T 0.654432 2.0585e-05
11:128697447 G A 0.207508 -3.9845e-06
11:128702199 A G 0.186711 4.9748e-06
11:128708009 A G 0.309904 2.6790e-05
11:128708423 A G 0.047880 -7.8748e-06
11:128709126 G A 0.024061 5.9384e-07
11:128713360 T C 0.039907 -1.0034e-05
11:128715972 G A 0.339166 -1.7759e-06
11:128720225 C T 0.111599 -1.2848e-05
11:128730191 A G 0.031958 -1.6532e-05
11:128731304 C G 0.386057 1.6523e-05
11:128733314 A C 0.165384 -1.9944e-05
11:128734360 C T 0.108502 -1.6155e-05
11:128739363 T C 0.078549 2.7431e-06
11:128740643 A G 0.027409 -2.3126e-05
11:128741739 C T 1.391201 -3.0551e-06
11:128744648 T C 1.407669 -7.5088e-07
11:128745506 T C 0.232844 7.5229e-06
11:128748411 G A 0.191437 9.5862e-06
11:128748825 C T 0.100720 8.5218e-06
11:128750054 G C 0.340802 4.4412e-06
11:128750122 A G 1.281577 6.8385e-06
11:128751535 A G 0.614511 2.3112e-06
11:128751593 A G 0.750854 -1.7640e-05
11:128757286 T G 1.761094 -6.6703e-06
11:128758855 A G 0.101220 -1.5310e-05
11:128759168 G A 1.025437 -1.5600e-05
11:128759271 A C 0.140997 -4.1782e-06
11:128759780 T C 0.295564 2.5896e-05
11:128759952 T C 0.034430 -1.0543e-06
11:128760774 G C 0.188932 -9.5896e-06
11:128763109 T C 0.021725 -9.4737e-06
11:128763578 C G 0.433634 -1.1385e-05
11:128763657 A G 0.136554 -1.9904e-06
11:128764180 T C 0.551132 1.7758e-05
11:128764570 A G 0.180177 -1.7119e-06
11:128766055 G A 0.334549 -4.2426e-05
11:128768938 T C 1.621236 -1.8106e-05
11:128769387 A C 0.179545 -3.1085e-06
11:128769881 T C 0.054564 1.9335e-05
11:128772976 C T 0.045768 -1.4618e-05
11:128773802 G A 0.538868 1.1198e-05
11:128779802 T C 1.026002 7.3239e-06
11:128780697 A T 0.549184 -6.7190e-06
11:128781339 C T 1.625765 -3.8526e-06
11:128781978 G T 1.617619 -6.8722e-06
11:128786747 T G 0.033458 -2.7946e-05
11:128788317 A G 0.483020 2.1136e-05
11:128791541 A G 1.512707 -1.8197e-05
11:128791802 G A 1.625047 -3.1527e-06
11:128795008 C T 0.105231 -1.9602e-05
11:128798654 C A 1.454539 7.1642e-06
11:128799187 G T 0.642954 -3.6706e-06
11:128799963 T C 0.085149 -1.7162e-05
11:128802177 C T 1.554147 8.0711e-06
11:128802840 T C 0.279418 2.3122e-05
11:128803384 G T 0.086852 1.5196e-05
11:128804789 A C 1.455658 1.4059e-05
11:128804955 T C 0.385261 2.8936e-05
11:128805379 T C 0.064644 1.8610e-06
11:128805548 A G 0.393604 -5.4571e-06
11:128805557 C T 0.371764 -1.1940e-05
11:128807694 A G 0.020093 3.2959e-06
11:128811172 T C 0.453105 2.7925e-05
11:128813828 C T 0.666501 2.3371e-05
11:128817400 T C 0.446495 -2.2503e-06
11:128818762 C G 0.087035 5.4220e-06
11:128825929 A G 0.039387 -1.7348e-06
11:128827926 C T 0.149970 -1.1866e-05
11:128832952 C T 0.030360 -4.2493e-06
11:128835758 T C 1.757521 2.5932e-05
11:128836594 T C 0.076418 -3.0057e-05
11:128839405 T C 0.101260 -2.1856e-06
11:128839526 G C 0.149511 -9.5961e-06
11:128843782 A G 0.062091 9.9280e-06
11:128868239 C T 1.396766 3.4379e-05
11:128872558 C T 0.029976 -3.2511e-06
11:128902752 A G 0.078862 -7.6059e-06
11:128912952 G T 0.162423 3.0526e-05
11:128914973 T C 0.304814 1.6681e-05
11:128927470 C G 0.181945 -1.6164e-05
11:128936097 G A 0.302979 3.5276e-05
11:128936428 C T 0.026886 1.1413e-05
11:128942574 T G 0.031085 -1.0449e-05
11:128943556 A C 0.080406 1.0811e-05
11:129006151 A G 0.033315 1.5365e-05
11:129007505 T C 0.066898 -3.7227e-05
11:129013389 A G 0.101971 3.6301e-05
11:129018177 C T 0.153682 -1.7468e-05
11:129018247 T C 0.057127 -1.1744e-07
11:129033968 G T 0.051820 1.7693e-05
11:129034811 C T 0.068183 -4.1039e-06
11:129040937 A G 0.189941 -1.9152e-05
11:129056639 C A 0.051008 1.2018e-06
11:129062679 T C 0.041838 -1.4049e-06
11:129074298 C T 0.020426 -1.5713e-05
11:129085566 C T 0.055635 -9.7301e-07
11:129087106 C T 0.034855 -1.9616e-05
11:129092274 A G 0.634669 1.2294e-05
11:129094304 C A 0.034277 1.9190e-05
11:129116247 G A 1.663785 2.2790e-06
11:129119296 T C 0.467476 1.5399e-05
11:129123822 A G 0.199060 -1.7741e-05
11:129146749 T C 0.049114 -1.8266e-06
11:129150118 G A 0.639942 1.2631e-05
11:129151773 A G 0.042284 1.6831e-06
11:129152313 T C 0.269191 9.7970e-06
11:129152699 C G 0.084526 2.4042e-06
11:129159921 T C 0.470491 1.9644e-05
11:129160763 A G 1.032570 -1.3156e-05
11:129162711 G A 0.921451 -2.0361e-05
11:129172641 A G 0.110134 8.8960e-06
11:129174736 G T 0.112385 -4.3868e-05
11:129175891 A C 0.171252 1.0157e-06
11:129177537 C T 0.781980 1.6116e-05
11:129182726 G C 0.258842 -4.3472e-05
11:129191572 G A 0.389028 -3.7806e-05
11:129191625 C G 0.426603 9.9676e-06
11:129195522 G A 0.668028 -3.4891e-06
11:129196105 G A 0.067483 -1.2775e-05
11:129218798 G A 0.467999 1.4082e-06
11:129222178 A G 0.078461 -2.3220e-05
11:129224327 G A 0.896989 1.6685e-05
11:129251918 G A 0.989668 -2.2170e-06
11:129259876 T C 1.644423 -3.6988e-06
11:129261131 T C 0.445309 3.1342e-05
11:129265636 A G 0.087790 -6.3336e-06
11:129271149 C T 0.041485 -1.5886e-05
11:129272902 G A 0.063995 -6.2875e-06
11:129274625 T G 0.047043 -2.6980e-05
11:129276589 G A 0.062822 -7.7334e-06
11:129276959 A G 0.164123 1.1905e-05
11:129277217 G T 0.173102 -4.1565e-05
11:129277314 T C 0.333764 -3.1998e-05
11:129280795 A G 0.444731 -1.1511e-05
11:129291657 C T 1.420816 3.0800e-05
11:129301208 A G 0.222620 3.7223e-06
11:129302741 G A 0.193508 9.3518e-05
11:129303601 G A 0.185511 3.3923e-05
11:129306450 C A 1.911635 1.5850e-05
11:129306648 C T 0.045660 -1.4115e-05
11:129309933 G T 0.351049 2.5605e-06
11:129312072 C A 0.652593 5.4772e-06
11:129313239 G A 0.051045 -1.7237e-05
11:129313345 T G 0.050715 3.2538e-06
11:129314323 A G 0.034318 -2.7132e-06
11:129315586 G A 0.631806 1.0196e-05
11:129317849 A G 0.051946 -9.8123e-06
11:129319383 A G 0.074130 1.9117e-05
11:129321026 T C 0.378404 2.5012e-05
11:129322315 A G 0.151187 6.6501e-07
11:129330653 C T 0.071332 1.4462e-05
11:129332661 C T 0.041777 -1.1504e-05
11:129335356 A G 0.102498 -5.0293e-06
11:129336560 C T 1.035188 -1.5376e-05
11:129346587 T C 0.347547 8.5555e-06
11:129350267 C T 0.467217 -2.7234e-05
11:129360946 T C 1.336960 6.4159e-06
11:129361807 T C 0.148409 -9.1475e-06
11:129395267 A G 0.656995 -9.3336e-06
11:129395416 G A 0.277052 2.1173e-06
11:129396843 T G 0.249897 9.3099e-07
11:129398275 G A 0.032978 -9.8225e-07
11:129400895 G C 0.576205 -1.1227e-05
11:129402819 T G 0.041988 2.1389e-06
11:129403257 A G 0.109597 -1.3293e-05
11:129407865 C T 0.434443 -5.4642e-06
11:129415618 C A 0.063563 -1.3328e-05
11:129420185 A G 0.804333 -2.3482e-05
11:129422584 A G 0.261341 -1.4074e-05
11:129422648 A C 1.549248 -3.6622e-06
11:129426419 G T 0.031561 -2.9186e-06
11:129429467 G A 0.289060 -1.8395e-05
11:129431832 G A 0.035783 -3.0654e-05
11:129432001 T C 0.035331 4.2321e-06
11:129435340 T G 0.204690 -1.4760e-06
11:129443113 A G 0.028902 1.0356e-05
11:129444646 C A 0.582607 3.6936e-06
11:129449810 G A 0.734243 2.0620e-05
11:129451227 G T 0.529339 7.5368e-06
11:129453148 A G 1.704630 -6.8388e-06
11:129454023 A G 0.521030 8.0645e-06
11:129457033 C T 1.095776 -3.6730e-05
11:129461016 G A 1.170426 -2.6756e-05
11:129473690 C A 1.090745 -4.1966e-05
11:129474773 T C 1.078210 -3.3710e-05
11:129479129 A G 0.056440 -1.7966e-05
11:129480051 G A 1.068037 -2.0198e-06
11:129480454 A C 1.570385 -1.7619e-06
11:129481652 T C 0.070913 -1.4644e-05
11:129485622 A G 0.458452 -1.6870e-05
11:129489015 T G 0.141875 1.9513e-05
11:129491835 T C 0.275471 2.8079e-05
11:129502891 T C 0.072178 -3.3642e-05
11:129503398 A G 0.049376 -3.2977e-06
11:129505704 A G 0.055771 -1.7786e-05
11:129508376 T C 0.889149 2.2945e-05
11:129525704 T G 0.605978 5.0857e-05
11:129535850 T C 0.054911 -1.9067e-05
11:129537287 T C 0.524334 5.8172e-05
11:129543748 C T 0.073096 -2.5388e-05
11:129543987 C A 0.396385 3.5645e-05
11:129548840 C T 0.553202 9.4128e-05
11:129552568 C G 0.571157 9.2528e-05
11:129557950 A G 0.038819 2.3731e-05
11:129560585 A G 0.177236 1.9123e-05
11:129562394 C T 0.349104 2.6306e-06
11:129562504 A G 0.082731 1.7912e-06
11:129564474 A G 0.510776 2.0870e-05
11:129565731 G A 0.491295 2.6455e-05
11:129567563 A G 0.069418 8.8663e-06
11:129567710 G A 1.872588 2.6426e-05
11:129568492 G T 0.559682 5.2001e-06
11:129568744 T C 0.093454 7.5456e-06
11:129572731 G A 0.098442 1.1842e-05
11:129576226 T C 0.373858 2.7395e-05
11:129576364 C T 0.029942 -1.4170e-05
11:129580962 C T 0.089052 3.7676e-06
11:129590695 T C 0.441855 1.3378e-05
11:129591846 A C 0.023282 -4.5157e-06
11:129597846 G T 0.778342 8.1072e-06
11:129599155 C T 1.672233 7.6686e-06
11:129601546 A G 0.081820 -1.8851e-05
11:129606401 T C 0.646095 3.1915e-05
11:129607407 C T 0.322072 -4.0271e-06
11:129607729 C T 0.124512 1.1320e-05
11:129609083 A G 0.022299 -2.5814e-05
11:129609782 A G 1.381446 1.1849e-05
11:129611046 A G 0.067340 2.3815e-05
11:129612275 G A 0.642441 -1.2686e-05
11:129613324 A G 0.701244 1.9159e-05
11:129614830 A G 0.181343 -2.8337e-06
11:129616477 G A 0.286357 6.5466e-07
11:129619479 T C 0.203836 2.0544e-05
11:129619870 C A 1.917058 4.0227e-05
11:129621812 C T 0.055968 9.7287e-06
11:129623351 A G 0.928583 7.2128e-06
11:129623433 T C 1.533997 -9.6778e-06
11:129629922 C T 0.057736 1.2653e-06
11:129630442 T C 1.302679 -3.4820e-06
11:129648336 A G 0.564061 6.2516e-06
11:129648852 C G 0.271003 -1.1931e-05
11:129653801 G A 1.691956 -2.1083e-05
11:129653910 C A 0.567247 1.1641e-05
11:129656526 A G 0.143109 -5.6274e-06
11:129668016 T C 0.061489 -1.1292e-06
11:129687201 G A 0.695777 -2.1399e-06
11:129687276 A G 0.030313 2.7046e-06
11:129693418 A G 0.218792 -2.2601e-05
11:129697314 C T 0.672223 4.0205e-06
11:129702471 A G 0.242873 3.2882e-05
11:129703728 C T 1.873472 3.3663e-06
11:129722553 T C 0.362533 6.1661e-06
11:129725257 G A 0.040985 -1.7366e-05
11:129726013 T C 0.187531 8.8670e-06
11:129740759 T C 0.306943 -2.7078e-05
11:129743393 G A 0.099870 2.3206e-05
11:129755891 C T 0.067337 -1.3034e-05
11:129757332 C T 0.788375 4.7105e-06
11:129764757 G A 0.599899 -8.6996e-06
11:129771107 T C 1.959022 1.0829e-05
11:129780608 T C 0.200926 -4.9396e-06
11:129784764 T C 0.061197 -2.6200e-06
11:129785347 A G 0.026145 -3.2181e-06
11:129786725 C G 0.628695 -1.0733e-05
11:129787250 G A 0.058032 2.5332e-06
11:129788925 T C 0.039237 1.1083e-06
11:129792334 A G 0.129411 1.7997e-07
11:129794950 C T 0.789901 -9.5243e-06
11:129798841 T C 0.051446 -7.0945e-06
11:129802318 G C 0.040115 -8.7529e-06
11:129803763 C T 0.852652 -5.7133e-06
11:129805692 G A 0.039057 -4.3033e-07
11:129809301 T C 0.728167 1.0609e-06
11:129811438 A G 0.050630 1.2003e-05
11:129816598 G T 0.206332 7.5018e-06
11:129820826 T C 0.022242 5.7984e-07
11:129825705 A G 0.060751 -1.0178e-05
11:129830796 T C 0.086036 -6.8943e-07
11:129834519 C T 0.155263 1.7477e-05
11:129843578 G A 0.123369 -7.9149e-06
11:129848339 T G 0.095134 -1.0957e-05
11:129849604 C T 0.312066 -2.0035e-05
11:129856277 C T 0.047914 4.0352e-05
11:129873842 C T 0.196517 -1.3320e-05
11:129874884 T C 0.136656 -1.1909e-05
11:129877787 A G 0.026410 2.7189e-05
11:129881449 G A 0.121578 2.1010e-06
11:129893253 C T 0.153791 -1.0076e-06
11:129895028 T C 0.074511 -8.9260e-06
11:129902409 C G 0.138043 1.5769e-06
11:129903341 A G 0.062077 1.4713e-05
11:129906408 G C 0.305831 -3.8751e-05
11:129907914 T C 0.154583 7.3360e-06
11:129912284 T C 0.075462 3.3608e-05
11:129912702 T C 0.064991 4.0369e-06
11:129920018 G A 0.052707 1.1725e-06
11:129932326 T C 1.222168 9.3173e-06
11:129937654 C T 0.119990 -5.2936e-05
11:129938176 T C 0.082017 2.7298e-05
11:129938482 A G 0.027083 -1.1816e-05
11:129945694 C T 0.265203 -1.4881e-06
11:129964993 C T 0.160971 -2.6594e-05
11:129972355 T G 0.105493 3.0666e-05
11:129976337 G T 0.067803 4.3879e-06
11:129983462 A G 0.033087 -9.9190e-06
11:129983502 A G 0.056083 5.5737e-06
11:129985015 T C 0.078410 1.0135e-05
11:129985753 C A 0.090255 9.1443e-06
11:129988989 A G 0.215025 -1.5119e-05
11:129990130 T C 0.044823 -4.2996e-06
11:129993053 A G 0.110579 2.7465e-05
11:129996662 A G 0.025699 9.4757e-06
11:129999527 G T 0.258903 7.3713e-05
11:130009372 C T 0.129486 -1.1742e-05
11:130016152 T C 0.091516 5.4393e-06
11:130018943 G A 0.081198 1.5827e-05
11:130028004 A G 0.040318 1.1063e-05
11:130032666 G C 0.087641 -4.0871e-06
11:130035099 T C 0.039346 1.1870e-05
11:130035305 A G 0.093672 -4.0207e-05
11:130035598 T C 0.210327 1.5787e-05
11:130042973 G T 0.057059 6.4579e-06
11:130043580 A G 0.102545 -8.3355e-06
11:130051668 A G 0.087627 -9.3100e-06
11:130051899 T C 0.088766 2.1812e-05
11:130054390 A G 0.028151 3.9083e-06
11:130054833 G A 0.086359 2.1932e-05
11:130057779 A G 0.023870 4.6542e-06
11:130058437 A G 0.081807 4.2365e-06
11:130061787 A G 1.520751 8.3527e-07
11:130063261 A G 0.394706 -2.4055e-05
11:130064647 A G 1.609595 1.1545e-05
11:130066261 A C 0.154508 -2.1701e-05
11:130066788 T C 0.058705 -7.5035e-06
11:130066867 C T 1.259814 -2.1646e-05
11:130067226 A G 1.148732 -2.8541e-05
11:130069638 A G 0.037174 -1.5884e-05
11:130069704 T C 0.856827 -7.1803e-06
11:130071969 G T 0.060853 -1.1662e-05
11:130072580 C T 1.484801 -2.5331e-06
11:130074328 C A 0.159907 -1.9808e-05
11:130076894 A G 0.447685 1.3014e-05
11:130084543 T C 1.520523 -3.5590e-07
11:130086510 C G 0.052660 6.3741e-06
11:130086945 T G 1.144520 2.6352e-05
11:130087978 T C 0.480324 1.1852e-05
11:130087994 G A 0.785427 -4.9082e-06
11:130089026 A G 1.399078 9.0774e-06
11:130089231 G T 1.616452 2.1363e-06
11:130091355 T C 0.027916 6.9098e-06
11:130101735 C A 0.022119 3.1146e-06
11:130111987 C T 0.072338 1.1848e-05
11:130114809 T C 1.352647 1.9107e-05
11:130115746 A G 0.185117 7.6748e-06
11:130116507 G C 0.032169 7.6242e-06
11:130131262 A C 0.027202 5.5631e-06
11:130134171 T C 0.076659 5.0448e-05
11:130135982 T C 0.201599 -1.5181e-05
11:130140423 C T 0.031469 -6.1799e-06
11:130148272 T C 0.055098 1.7717e-05
11:130157045 T C 1.592235 9.5930e-06
11:130188919 C T 0.054516 1.3854e-06
11:130189006 G C 0.031251 7.3708e-08
11:130189733 A G 0.076884 -1.3538e-05
11:130193781 T C 0.037646 9.9653e-06
11:130198436 T C 0.026043 -1.8412e-05
11:130198686 T C 0.031598 -6.3917e-06
11:130217802 G A 1.962789 -7.1846e-06
11:130232471 T C 0.148701 -2.4007e-05
11:130233638 T C 0.049784 1.2011e-05
11:130239226 C G 0.066854 1.6670e-05
11:130240686 A G 0.076547 5.4287e-05
11:130240761 G A 1.259733 1.0625e-05
11:130245930 C A 0.187660 -2.0714e-05
11:130247781 A T 1.080215 1.8829e-05
11:130249774 T C 0.037520 1.2911e-05
11:130251367 C T 0.085781 1.4971e-06
11:130255113 C T 1.339880 -4.0396e-07
11:130257135 T G 0.618652 1.9828e-06
11:130262144 A G 0.120928 -2.1283e-05
11:130262451 T C 0.034573 1.1505e-05
11:130262526 A C 1.439981 -1.0112e-05
11:130267736 T C 0.031431 -2.2308e-06
11:130267935 A G 0.047383 1.3389e-06
11:130270855 C T 1.281714 -1.9246e-05
11:130272122 G A 0.066388 -1.1111e-05
11:130273230 T A 0.744282 5.5244e-05
11:130275749 C T 0.385383 3.1681e-05
11:130276077 G A 0.132253 -2.2324e-06
11:130278773 T C 0.022684 -3.2694e-06
11:130281488 A G 1.459595 -2.3120e-05
11:130281916 G C 0.117250 -3.8771e-07
11:130283749 C T 1.241326 -1.8725e-05
11:130288672 A G 0.078968 -2.1820e-05
11:130290003 A G 0.089803 -2.6199e-05
11:130291029 A G 0.021150 -6.1293e-06
11:130292783 C A 0.115771 1.0292e-05
11:130293150 C T 0.087107 1.8621e-05
11:130293991 C T 1.591382 -4.8117e-05
11:130294167 C G 0.092693 -1.7027e-05
11:130295821 T C 0.337225 1.0684e-06
11:130302382 A G 0.277735 -8.1041e-08
11:130305605 G A 1.194959 6.2670e-07
11:130308349 G T 0.040815 -6.4152e-06
11:130309871 T C 0.038153 4.3057e-06
11:130311025 A C 0.086784 -4.7694e-07
11:130311545 T C 1.241415 6.9846e-06
11:130312003 T C 0.132984 1.3191e-06
11:130313752 C T 1.487980 -5.7280e-06
11:130315454 T C 0.127752 5.4256e-06
11:130322464 A G 0.962653 -2.1423e-05
11:130324949 A G 0.058205 -2.7786e-05
11:130332457 C T 0.023336 -3.5221e-06
11:130332877 T G 0.034763 2.2384e-06
11:130336343 T C 0.826793 7.8600e-06
11:130337856 G A 0.235023 -3.8494e-05
11:130340430 T A 0.406653 -9.4564e-06
11:130340670 C T 0.204401 -2.2740e-05
11:130344495 G A 0.078264 -5.9005e-06
11:130344711 C T 0.793179 3.9921e-05
11:130345007 T C 0.036596 2.9791e-05
11:130346951 T C 0.159010 -3.6664e-05
11:130347330 G A 0.021470 -6.3207e-06
11:130347681 G A 0.658974 -2.1976e-05
11:130349428 G A 0.023602 -8.5583e-06
11:130351640 T C 0.094794 2.9114e-05
11:130351946 T C 0.040811 2.3870e-05
11:130352545 A G 0.570341 -5.6891e-06
11:130353238 T C 0.056855 1.1531e-05
11:130353462 A G 0.164038 -4.6320e-05
11:130354045 G A 0.151391 4.0820e-08
11:130356324 A G 1.190414 6.8098e-06
11:130358657 T C 0.302642 1.4502e-06
11:130359332 C T 0.065392 -1.4571e-05
11:130359711 A G 0.025111 -4.8171e-06
11:130362518 C T 0.063845 -1.1961e-05
11:130369916 G A 0.102743 -6.3599e-07
11:130374705 T G 0.615463 3.0351e-05
11:130387218 T C 0.088807 -1.1803e-05
11:130392832 T A 0.096864 2.2830e-06
11:130392907 A G 0.292585 6.2405e-06
11:130395238 A G 0.067303 4.6953e-06
11:130395314 C T 1.213427 1.9754e-05
11:130395635 C A 0.633169 4.1175e-05
11:130396044 G A 0.489234 -3.9660e-06
11:130397023 A G 0.070964 2.6279e-06
11:130401837 C T 1.936005 8.7421e-06
11:130404793 G A 0.089735 -5.3399e-06
11:130406129 A G 0.048774 3.9770e-06
11:130416209 T C 0.200719 -8.2836e-06
11:130417076 A G 0.025601 -2.1144e-05
11:130418295 G A 0.241126 -1.9437e-05
11:130419659 A G 0.137230 -2.0441e-05
11:130423305 T C 0.283797 4.1730e-06
11:130424826 G A 0.194796 -1.0928e-05
11:130427587 A C 0.148327 -8.4511e-06
11:130428476 C T 1.281407 -4.0560e-05
11:130430255 T C 0.037327 1.9244e-05
11:130431296 C A 0.589278 -4.5999e-06
11:130434090 T C 0.127048 -1.0978e-05
11:130440322 T C 0.062917 4.4548e-08
11:130441046 G C 0.710390 -2.7665e-05
11:130445049 A G 0.191196 -6.3365e-06
11:130445239 T C 1.594789 -7.5042e-06
11:130448578 C T 0.153244 3.0504e-06
11:130454503 G A 0.044184 6.5866e-07
11:130454561 C T 0.444867 2.8751e-05
11:130454913 C T 0.060527 2.0319e-06
11:130457667 T C 0.044374 -1.2598e-05
11:130459112 A G 0.050168 1.1472e-05
11:130459571 G A 0.127045 -6.3315e-06
11:130463783 A G 0.096667 -1.3000e-05
11:130464009 T C 0.033937 -4.4603e-05
11:130469044 T C 1.338221 -1.3064e-05
11:130469179 A G 0.069764 -6.3747e-07
11:130471363 G A 0.039424 2.1146e-05
11:130482180 C T 0.153417 4.1846e-07
11:130483864 C A 0.028705 -2.4130e-05
11:130483874 T G 1.004430 -1.4693e-05
11:130484392 T C 0.060592 1.4147e-05
11:130488500 T C 1.161240 -1.1526e-05
11:130491960 T C 0.061363 1.5791e-06
11:130494322 A G 0.039622 -5.1117e-06
11:130494918 T C 0.195673 5.6723e-06
11:130495507 A G 0.184131 -5.6377e-06
11:130500086 T C 0.108094 -7.1624e-06
11:130501485 A G 0.043242 5.6479e-06
11:130502196 T C 0.144588 -4.1865e-05
11:130502290 A G 0.744922 3.1593e-05
11:130503323 A C 0.105891 6.4139e-06
11:130506001 T C 0.240850 -2.5575e-06
11:130509649 T C 0.097272 2.9241e-05
11:130510203 A G 0.102039 3.1962e-06
11:130514416 G A 0.033240 -2.2211e-05
11:130516050 G A 0.075823 9.2255e-06
11:130516814 T C 0.406955 -2.3420e-05
11:130522894 C T 0.050477 1.1894e-05
11:130524614 T C 0.075241 -9.3417e-06
11:130530074 C T 0.044701 -1.6917e-06
11:130535570 A G 0.069016 1.0252e-05
11:130536169 C T 1.619288 -1.4697e-05
11:130537425 T C 0.030435 -6.4088e-06
11:130542882 T C 0.419443 3.7757e-05
11:130545624 T C 0.052915 -2.8084e-06
11:130555640 T C 0.031894 -1.1895e-05
11:130558909 A G 0.214974 4.2314e-05
11:130570666 G A 1.663163 4.5848e-06
11:130570791 T C 0.030371 5.9537e-06
11:130575711 A G 0.768421 1.1850e-05
11:130575979 A G 0.111963 2.5299e-06
11:130576019 C T 0.566023 -1.1552e-05
11:130576935 T C 0.474846 -1.2648e-05
11:130578508 T C 0.033563 2.3446e-05
11:130580328 C T 0.038857 1.7775e-05
11:130582770 G C 0.097908 2.0894e-05
11:130583865 T C 0.052310 -7.9925e-06
11:130585976 T C 0.084700 1.4662e-05
11:130590756 A C 0.074483 3.9764e-06
11:130593629 A G 0.020620 -2.1404e-06
11:130595780 T C 0.046397 7.9348e-06
11:130599854 C T 0.087590 7.9144e-06
11:130603461 C T 0.063808 -1.1813e-05
11:130608841 A G 0.086491 1.4016e-05
11:130609633 A G 0.108516 7.2490e-06
11:130612777 A G 0.085427 6.0168e-06
11:130621675 C T 1.869304 2.6676e-05
11:130629343 G A 1.042161 -5.3128e-06
11:130629537 A G 0.038707 -1.2074e-05
11:130630805 T C 1.912332 1.2252e-05
11:130634042 G A 0.047292 -2.0121e-05
11:130634152 A C 0.190067 2.5409e-05
11:130635049 A C 0.054180 8.1764e-06
11:130635972 A G 0.093193 1.4023e-05
11:130638074 C G 0.058681 1.0471e-05
11:130639957 T C 0.164439 6.0083e-06
11:130640450 G T 0.088202 7.2263e-06
11:130642079 G A 0.158496 -2.1927e-06
11:130644354 G T 0.045949 -1.5733e-05
11:130644486 C T 0.090231 8.3979e-06
11:130650590 G T 1.915674 1.6333e-05
11:130651541 T G 0.085274 7.9613e-06
11:130654405 G A 0.339289 -2.3129e-05
11:130660054 A G 0.021269 1.2345e-05
11:130661344 A G 0.039271 1.7603e-05
11:130667385 A G 0.020953 8.3563e-06
11:130668520 G A 0.815464 3.5889e-06
11:130671845 T C 0.109304 1.8555e-05
11:130672992 G T 0.120367 -1.6260e-05
11:130673727 G T 1.412650 3.1125e-05
11:130675805 T G 0.307844 -1.9081e-05
11:130681100 A G 0.072909 -5.9198e-06
11:130682401 C T 0.733722 1.6707e-06
11:130682921 T C 0.725740 -1.3904e-05
11:130689503 A G 1.689219 5.6385e-06
11:130690162 G A 0.893881 -1.9614e-05
11:130691888 G A 0.044827 -4.7387e-07
11:130692209 C T 0.041328 1.2827e-07
11:130695474 G T 0.816158 -6.7428e-05
11:130696439 C T 1.515549 4.5293e-06
11:130697032 C T 1.497622 -3.1372e-07
11:130698447 T C 1.692180 -2.5343e-05
11:130699300 C T 0.411776 -9.0259e-06
11:130701463 G A 0.025754 1.0041e-05
11:130702454 T C 1.157225 6.0495e-06
11:130703226 G A 0.580679 1.1258e-05
11:130704378 A G 0.417964 2.2918e-05
11:130705653 T C 0.507475 7.2318e-06
11:130708010 T C 0.051453 -1.6953e-06
11:130708331 A G 0.444690 2.4948e-05
11:130708705 C T 0.038588 -7.7031e-06
11:130709018 T C 0.040397 6.9571e-06
11:130709067 T C 1.019304 2.6251e-05
11:130709087 A G 0.070896 2.4668e-05
11:130711914 T C 0.052843 -1.4942e-06
11:130716157 T C 0.910928 -7.5262e-06
11:130722677 A G 1.975548 1.0416e-05
11:130736271 G T 0.185239 -8.6356e-06
11:130737194 A G 0.036303 1.3078e-05
11:130739887 T G 0.899882 9.6984e-06
11:130740700 C A 0.064593 3.6584e-06
11:130746760 T C 0.051429 4.0731e-06
11:130752567 G A 1.463539 1.1431e-05
11:130764092 T G 1.172181 7.5276e-06
11:130764449 T G 0.183985 1.1476e-05
11:130765729 C T 0.176991 -5.1607e-06
11:130771662 T G 1.299817 2.6118e-06
11:130773076 A G 0.896465 -1.4350e-06
11:130773223 G C 0.026168 9.4438e-06
11:130776524 C T 1.294765 2.3534e-06
11:130779410 A C 0.081868 -4.4738e-06
11:130784754 G C 1.421061 3.1876e-06
11:130784971 G C 1.424838 1.2244e-06
11:130785304 C T 0.397990 4.2286e-06
11:130786954 G A 0.068452 -1.6570e-06
11:130788111 T C 0.071522 -3.3888e-06
11:130788394 G C 0.061054 1.9699e-05
11:130789022 T C 0.033787 -5.4346e-06
11:130792988 A G 0.029385 6.9978e-06
11:130796075 T G 0.051385 -5.0363e-06
11:130806804 A C 0.050974 -1.8197e-05
11:130807788 A G 0.029279 -1.7730e-05
11:130808685 T C 0.959399 3.0770e-05
11:130813834 G T 0.515104 -7.2734e-06
11:130813981 T C 0.044497 -2.6083e-05
11:130818354 T C 0.057185 1.3034e-06
11:130825033 C T 0.043263 -4.8535e-06
11:130830748 A C 1.027365 1.2156e-05
11:130834430 C T 1.935097 1.2156e-05
11:130849213 T C 0.066943 4.4585e-05
11:130852282 C T 0.056964 -5.9799e-06
11:130861994 T C 0.952997 2.3950e-05
11:130863842 T C 0.040964 -1.0633e-05
11:130864267 G A 0.026522 7.6851e-06
11:130864429 A G 0.075337 -3.6773e-05
11:130870735 C T 0.060381 4.0032e-05
11:130870814 A G 1.977731 1.8471e-06
11:130873798 T C 0.040981 3.2142e-06
11:130875243 T C 0.036942 8.5512e-06
11:130878093 T C 0.039462 1.3945e-05
11:130890595 A G 0.051987 1.1543e-05
11:130894976 G A 0.511490 5.9524e-06
11:130895725 G A 0.731329 8.8219e-06
11:130896112 T G 0.109699 -7.4644e-06
11:130898053 G A 0.020171 2.2372e-06
11:130898532 C T 0.058062 1.9110e-05
11:130898738 A C 1.115033 -2.2711e-06
11:130900099 A G 0.703134 2.0130e-05
11:130906459 C T 0.216001 7.9491e-06
11:130908502 A G 0.087947 4.0906e-06
11:130909025 T C 1.639082 -2.1635e-06
11:130909537 T G 0.031584 -7.8500e-06
11:130910079 T C 0.067415 -1.0290e-05
11:130910813 A G 0.035746 -4.7772e-06
11:130913656 T C 1.106894 -1.7983e-05
11:130918809 T G 0.502082 -3.4784e-05
11:130921418 A C 0.251702 -1.4389e-05
11:130924754 G C 0.137703 -3.5460e-06
11:130924837 A G 0.030653 1.1947e-05
11:130927605 T C 0.034583 5.8977e-06
11:130929355 T C 0.774990 -7.3444e-05
11:130932660 T C 0.259478 6.5122e-05
11:130940154 C T 1.953728 -2.3144e-05
11:130942703 C T 1.337939 -8.8619e-07
11:130945767 A G 0.029738 1.2321e-05
11:130956129 T C 0.028096 -1.7859e-05
11:130956627 C T 0.561093 -2.6277e-05
11:130959048 A G 0.090578 3.1427e-05
11:130965619 T C 0.042532 -1.9986e-05
11:130967646 C T 0.146930 1.4974e-05
11:130969077 A G 0.027382 -1.1347e-05
11:130974221 G A 0.528938 1.9679e-05
11:130978284 C T 0.404705 1.0930e-05
11:131000184 G T 0.096042 6.5119e-06
11:131001581 G T 0.155545 -1.6706e-06
11:131003042 C T 0.754213 -7.2272e-06
11:131004190 T C 0.199383 5.2317e-06
11:131004347 A G 1.964271 -2.8141e-05
11:131009474 G A 0.221070 5.0564e-05
11:131012407 T G 0.041780 -6.4327e-06
11:131016406 C T 0.063896 -8.9251e-06
11:131019691 T C 0.653317 4.3858e-06
11:131019871 T C 0.288727 -1.6612e-05
11:131021493 G A 0.072780 4.0019e-06
11:131026377 T C 1.134531 -7.7284e-06
11:131030628 G A 0.706793 8.3117e-06
11:131044763 C T 1.754798 -5.4918e-06
11:131045239 T C 0.137710 -3.9992e-05
11:131046468 C T 0.791591 2.7353e-05
11:131050617 T C 0.030384 6.8746e-06
11:131053786 G T 0.767649 2.1551e-05
11:131054514 T C 0.041770 7.4464e-06
11:131056420 T C 0.149048 1.9231e-06
11:131063451 T C 0.067884 1.4476e-05
11:131064743 C T 0.241982 -3.7139e-05
11:131068141 T C 0.446108 8.1053e-06
11:131068667 T C 0.786515 -8.8500e-06
11:131069405 A G 0.105398 2.4226e-05
11:131069672 T C 1.198641 1.3039e-05
11:131071191 A G 0.519904 -1.9420e-05
11:131071245 C T 0.222848 -1.4475e-05
11:131071762 A G 0.077475 1.7879e-05
11:131074518 C G 0.803820 -4.4589e-06
11:131074648 A G 0.536727 -3.0695e-05
11:131075133 A G 0.775880 3.8093e-05
11:131075623 T C 0.271863 6.4190e-06
11:131077554 A G 0.035457 -1.0922e-05
11:131078384 A G 0.094155 -1.0628e-05
11:131079238 T C 0.496728 -5.2718e-06
11:131081460 T G 0.575797 3.2801e-06
11:131081954 G A 0.066110 1.6749e-05
11:131082567 T G 0.086413 1.4207e-05
11:131082765 G T 0.379366 -4.6806e-06
11:131085910 C T 1.769057 6.6462e-06
11:131086857 A G 0.068122 2.1389e-06
11:131087769 A G 0.048104 1.1404e-05
11:131087787 C T 0.054873 -2.6916e-06
11:131089896 G A 0.287305 5.1884e-06
11:131090686 T C 0.363206 -2.0428e-06
11:131092933 A C 1.964220 -2.3073e-06
11:131094185 T C 0.255000 1.4950e-06
11:131097709 T C 0.423040 -2.5949e-05
11:131097789 T G 0.893201 -1.7847e-05
11:131100602 A C 0.032788 -6.7537e-06
11:131103259 T C 0.030405 -8.5301e-06
11:131106347 G T 1.179997 8.7120e-06
11:131106726 A G 0.041808 3.9014e-06
11:131107321 T C 0.325414 5.6299e-05
11:131108164 T C 0.025594 -3.8006e-06
11:131110068 G C 0.746217 -2.0892e-05
11:131110196 C T 0.114326 -2.4183e-06
11:131110473 A G 0.247473 5.4659e-05
11:131110711 G A 0.720249 2.0767e-05
11:131111310 C T 1.686322 1.1197e-06
11:131114797 G A 0.051059 1.4107e-05
11:131115145 G A 0.185834 2.9491e-05
11:131116997 C A 1.314810 -2.4509e-05
11:131117478 C T 0.048430 -1.8981e-05
11:131118434 A G 0.079518 -1.8931e-05
11:131131479 A G 1.539365 -2.5253e-05
11:131132389 T G 0.051864 -7.9621e-06
11:131132698 T C 0.319386 -6.3020e-06
11:131145517 T A 0.112191 2.2086e-05
11:131149052 T C 0.035338 -1.2085e-05
11:131149978 C T 1.584565 -1.2307e-05
11:131151525 A G 0.058963 -1.0648e-05
11:131157754 G A 1.182727 -1.5157e-05
11:131169949 C A 0.224993 8.6509e-07
11:131171315 G A 1.161128 -4.7223e-06
11:131178273 T C 0.414177 1.2469e-05
11:131178722 T G 0.034954 8.6459e-06
11:131180042 C G 1.146056 -5.2908e-06
11:131192757 G T 0.090622 -6.7916e-06
11:131194243 T C 1.293316 1.0452e-05
11:131194466 T C 0.110929 1.1121e-05
11:131198723 G C 0.205706 1.5980e-05
11:131209990 G C 0.408512 1.1770e-05
11:131211900 A G 1.164633 9.5231e-06
11:131213827 A G 1.211493 6.8556e-06
11:131213874 A G 0.634988 1.2560e-05
11:131216216 A C 0.411406 6.1594e-06
11:131221046 T C 1.580832 -1.5411e-06
11:131221525 G C 0.094382 9.3053e-06
11:131224674 T C 0.091204 -1.0312e-05
11:131230463 T C 0.071546 -2.1948e-05
11:131230674 A G 1.619458 3.6577e-06
11:131231425 A G 0.547031 -2.0173e-05
11:131233139 T C 0.042709 -1.7621e-05
11:131244668 T C 0.478559 -3.7449e-05
11:131245087 T G 0.077292 -3.0897e-06
11:131245333 T C 0.042338 -1.0535e-05
11:131249694 G C 0.070087 1.5662e-05
11:131250632 A G 0.168720 -1.2487e-05
11:131254314 G A 0.140865 3.9181e-05
11:131258428 C A 0.023761 1.6987e-05
11:131259520 T C 0.121091 -8.3408e-06
11:131260798 T G 0.026838 -1.2513e-05
11:131261642 T C 1.676636 7.0042e-06
11:131262883 C T 1.767745 6.4472e-06
11:131265423 A C 0.478117 1.9877e-05
11:131265948 C T 0.883896 -1.3300e-06
11:131266449 A C 0.024560 1.5966e-05
11:131268434 T C 0.026474 -1.9038e-05
11:131268930 G T 0.060972 -6.5348e-07
11:131270267 A G 0.055781 2.8414e-05
11:131272969 G T 0.590920 -2.5366e-05
11:131276764 G T 1.199294 -7.3543e-05
11:131277056 A G 0.206366 1.2813e-05
11:131278676 G A 1.243254 -1.4812e-04
11:131281619 T G 0.029602 -1.3142e-05
11:131283819 T C 0.019991 4.2333e-05
11:131287264 C T 0.045626 -1.1439e-05
11:131287410 A G 0.287761 -1.7208e-05
11:131288195 T C 0.096875 1.3247e-05
11:131292007 G A 0.057073 8.4990e-06
11:131294432 A G 0.350022 -2.0745e-05
11:131297195 G T 0.171263 -7.5146e-06
11:131299715 C G 1.916755 2.4364e-05
11:131301689 G A 1.946762 2.4571e-05
11:131310636 A G 0.989365 -7.8278e-06
11:131313067 G A 0.319036 3.5965e-06
11:131313602 T C 0.088355 -7.1646e-06
11:131314394 T G 0.235893 -2.2394e-05
11:131315010 C T 0.046962 -2.3373e-05
11:131319874 G T 0.311750 3.0327e-05
11:131320070 C T 1.403168 4.4336e-06
11:131322124 T C 0.594670 -6.9326e-05
11:131323676 G A 1.904992 2.3125e-05
11:131324796 T C 0.745697 -2.2106e-05
11:131325169 C T 0.087549 4.0629e-05
11:131325197 G C 0.586765 1.8942e-05
11:131325643 A G 0.057712 4.0566e-06
11:131325915 A G 1.065678 3.2063e-05
11:131326303 G A 0.528475 -3.2050e-05
11:131330300 A G 0.610958 -3.5996e-05
11:131330738 A G 0.323469 4.0133e-05
11:131331019 C T 1.188772 2.0885e-05
11:131336074 T G 0.089844 -1.4227e-06
11:131341408 T C 0.068173 -5.5846e-06
11:131342193 T C 1.038670 -5.1192e-06
11:131344112 G A 0.459561 3.0088e-05
11:131346017 A G 0.047805 2.8808e-06
11:131348462 C A 0.255871 -1.1841e-05
11:131350655 G C 0.098170 -3.2098e-06
11:131355442 A C 0.651001 -4.2669e-05
11:131357477 G A 0.116356 -1.1391e-05
11:131358777 A G 0.051242 1.8304e-05
11:131360730 G A 0.083942 -1.0868e-05
11:131361828 A G 0.649448 -3.0878e-05
11:131365437 T C 0.320528 2.3907e-05
11:131366735 T C 1.355761 3.2624e-06
11:131367967 G A 0.092292 -2.3149e-07
11:131368955 A G 0.399880 9.8464e-06
11:131371019 G A 0.874632 3.7323e-05
11:131371574 T C 0.287016 -3.8419e-05
11:131371921 C T 0.666607 1.6118e-05
11:131372923 A G 0.042964 -1.6573e-05
11:131373937 G A 1.969912 -3.9609e-05
11:131374193 G A 0.194109 1.5804e-06
11:131374917 G A 0.500416 -3.9965e-06
11:131375837 A G 0.223290 1.7329e-05
11:131379057 A C 0.124940 8.3272e-06
11:131379218 A G 0.060517 1.2554e-05
11:131380938 T G 0.031176 -1.4551e-05
11:131393733 G A 0.049359 1.8497e-05
11:131393861 A G 0.361194 -1.4352e-05
11:131398701 A G 0.041012 8.8028e-06
11:131406707 T G 1.652535 -9.4858e-06
11:131408517 G T 1.593864 -1.5723e-05
11:131415791 T G 0.900749 -1.1870e-05
11:131416050 T G 0.073280 -1.9147e-06
11:131419387 G A 0.115985 -2.2134e-05
11:131429529 G A 0.276807 -1.6182e-05
11:131429601 C T 0.118236 -4.0230e-06
11:131430031 G T 0.623507 -1.0836e-06
11:131432722 T C 0.445914 1.9765e-05
11:131434948 T C 1.112007 3.8966e-05
11:131435012 T C 0.031255 4.2243e-05
11:131447270 G A 0.165915 -7.9185e-06
11:131451104 T G 0.102012 -1.5955e-05
11:131452912 C T 0.820483 2.2711e-06
11:131455924 C T 0.179963 4.2305e-05
11:131459669 A G 0.037296 -2.7686e-06
11:131459900 G A 0.981709 -1.0286e-05
11:131462159 G A 0.279829 1.3837e-05
11:131465196 G A 0.058049 3.7647e-06
11:131466127 T C 0.069387 -1.1275e-06
11:131466218 A G 1.595040 1.1968e-05
11:131476469 A G 1.031642 1.0131e-05
11:131479442 A G 0.058208 -8.7513e-07
11:131481649 G A 0.573356 6.0235e-06
11:131486420 T C 0.808233 -2.7711e-05
11:131490026 A C 0.022367 3.8098e-06
11:131491323 T G 0.790663 3.1776e-08
11:131492764 C A 0.881503 1.1241e-05
11:131494308 T G 0.044140 1.1022e-05
11:131495136 T C 0.145349 -3.3148e-06
11:131496574 A G 1.666127 7.8904e-06
11:131500259 A C 0.021762 2.2514e-05
11:131500467 C T 0.398483 -1.5413e-05
11:131506415 C T 0.147977 2.6986e-05
11:131512017 T G 0.083802 -2.1108e-05
11:131515637 T C 0.439179 -1.8461e-05
11:131519579 G A 0.023381 -3.5906e-05
11:131519897 A C 1.255398 1.2082e-05
11:131523684 C T 0.021293 -6.0151e-06
11:131526755 C T 1.700805 -6.2713e-06
11:131534156 C T 0.470189 1.0358e-06
11:131538707 T C 1.521468 2.6690e-05
11:131544128 A C 0.048913 -3.4828e-07
11:131547697 A G 0.060296 2.5908e-05
11:131548687 A G 1.513315 2.9838e-05
11:131552908 A G 0.051674 9.7914e-07
11:131553748 T C 0.064369 7.1528e-06
11:131553963 G A 1.819653 -6.8006e-06
11:131554066 A G 0.052442 -4.4309e-06
11:131554416 A G 0.046428 -1.2496e-05
11:131561979 G A 0.399204 7.5552e-05
11:131572346 T C 0.349634 1.1362e-05
11:131573477 C T 0.060170 2.3078e-05
11:131589762 T G 0.061873 -4.9702e-06
11:131606984 A G 0.074143 -7.1965e-06
11:131608506 C T 0.352310 7.9102e-06
11:131613807 G A 0.053241 -5.8158e-06
11:131616001 C G 0.464722 3.0054e-06
11:131617859 A G 0.077485 -8.7678e-06
11:131618040 G A 0.818653 -1.9774e-05
11:131619115 C T 0.253695 7.6034e-05
11:131619896 T C 0.209793 4.9034e-05
11:131620004 T C 0.111569 -1.2483e-05
11:131629805 T C 0.046142 -1.7540e-05
11:131636405 T G 0.032903 7.3704e-06
11:131642817 A G 1.010910 -1.1376e-05
11:131646864 C A 0.064685 1.1149e-05
11:131647332 T C 0.888363 -4.9701e-06
11:131649407 G A 0.022044 1.6530e-05
11:131653115 G A 0.276759 -2.1859e-05
11:131656228 A G 0.837556 1.0357e-05
11:131656743 C T 0.063522 -2.3784e-05
11:131664693 A G 0.076557 -9.2923e-06
11:131668302 T C 0.058763 1.0759e-06
11:131668535 C T 0.308180 -1.3635e-05
11:131672813 G C 0.117722 1.6923e-05
11:131675746 C A 1.558900 -1.8802e-05
11:131683311 T C 0.161675 -1.2039e-05
11:131684955 G A 1.537148 -1.9859e-05
11:131691747 A C 0.161662 -2.8914e-06
11:131693709 C T 0.240575 -3.0574e-05
11:131698249 T C 0.552662 3.9106e-05
11:131702519 C T 0.192087 5.7374e-06
11:131704690 C A 1.280135 7.0224e-05
11:131712311 A G 0.215209 -2.1200e-05
11:131713867 G T 0.219697 2.5809e-05
11:131721215 T C 1.484159 3.4775e-05
11:131730096 T C 0.047917 5.4145e-06
11:131732297 G A 1.954582 2.9185e-05
11:131733602 G C 0.025227 3.3016e-05
11:131733804 G A 0.021494 -5.4985e-07
11:131734817 A G 0.262793 5.7669e-06
11:131734999 T C 0.131913 -2.8452e-05
11:131745483 A C 1.028232 1.0389e-05
11:131746370 G T 0.047183 -4.9378e-06
11:131748964 C T 0.853318 1.1305e-05
11:131749480 C T 0.083224 -9.7620e-06
11:131761438 C T 0.127932 -1.4029e-05
11:131763850 G A 0.050946 -7.0632e-06
11:131764107 T C 0.260848 1.0506e-05
11:131766987 T C 0.135330 7.2332e-06
11:131767294 T C 0.057766 -1.1842e-05
11:131775426 T C 0.096728 1.1887e-05
11:131778359 A C 1.132311 -4.1055e-06
11:131780118 C T 0.174962 -5.1395e-06
11:131782258 A G 0.126218 -1.4289e-05
11:131783321 G A 0.282790 -4.6172e-05
11:131786305 A G 0.063040 5.8451e-06
11:131786401 C T 0.274726 2.0755e-06
11:131789344 T C 0.027549 -2.7529e-06
11:131791792 G A 1.134470 -5.0494e-06
11:131792814 G A 0.034342 4.3849e-06
11:131793500 C T 1.554511 2.4798e-05
11:131797401 T G 0.124569 -6.8627e-06
11:131797563 C A 0.049348 -2.2050e-06
11:131807593 G C 0.509453 1.3860e-05
11:131807633 C T 0.026553 -9.8169e-06
11:131811336 T C 0.227115 -9.9144e-06
11:131812883 T C 1.516243 1.5342e-05
11:131813107 A G 1.107829 1.4238e-05
11:131816849 G A 0.172687 -1.6100e-05
11:131817589 C T 0.022531 -9.6476e-07
11:131817738 T C 0.062149 -1.4925e-05
11:131818811 A G 0.285986 1.6880e-05
11:131819529 G A 0.160988 -6.3750e-06
11:131821297 G A 0.260681 -1.9434e-05
11:131822439 T C 0.608072 -8.2399e-06
11:131822978 A G 1.919295 -1.4732e-05
11:131834341 C A 0.117018 -2.5988e-07
11:131836896 A C 0.029952 -9.9898e-06
11:131838247 G A 0.117233 1.3161e-05
11:131839565 A G 0.366174 -1.0227e-05
11:131840951 G A 0.263068 -5.6987e-06
11:131841569 G A 0.716207 1.1009e-05
11:131842562 G A 1.240942 -3.6391e-05
11:131842608 G A 0.068986 -1.0965e-06
11:131842705 C T 0.029711 -1.8754e-06
11:131844839 A G 0.403987 -6.2504e-06
11:131845720 T G 0.063821 1.6723e-05
11:131847899 T C 0.051470 -1.6355e-05
11:131848471 T C 0.404477 -1.1908e-06
11:131848924 A G 0.711001 2.5169e-05
11:131852596 C G 0.877389 3.7176e-06
11:131853954 T C 0.063665 2.3068e-05
11:131854850 G T 1.962514 9.0318e-06
11:131855497 G A 0.292534 3.5480e-05
11:131855536 T C 0.757028 1.4940e-05
11:131855636 C T 0.497952 -8.4665e-07
11:131862413 T C 1.529373 -7.6291e-06
11:131867316 A C 0.027338 6.2944e-06
11:131869525 T G 0.064314 -3.9810e-06
11:131870763 A G 0.588224 8.9741e-06
11:131872637 G A 0.770842 -2.7502e-06
11:131873116 A G 1.007174 1.0451e-05
11:131873736 C T 0.073654 2.4622e-05
11:131874317 G C 0.860889 -1.0955e-04
11:131875557 G A 0.147168 -2.2685e-05
11:131875919 C T 0.066953 4.7278e-06
11:131876044 A G 0.051694 8.1482e-06
11:131876878 T C 0.049287 2.6507e-05
11:131877439 C G 0.521523 3.3445e-05
11:131877903 C T 1.348026 -3.4034e-05
11:131879261 A G 1.717461 -1.6622e-05
11:131880798 T C 0.256098 2.2970e-05
11:131880863 T C 0.073477 -2.8504e-05
11:131881770 A G 1.454852 -1.8872e-05
11:131882016 T C 1.109733 -1.7441e-05
11:131882458 G A 0.065436 -9.0290e-06
11:131888483 A G 0.709710 -3.3009e-05
11:131894134 T C 0.054285 -4.2017e-07
11:131895739 A G 0.141793 -1.1777e-05
11:131900183 A G 0.090309 2.0229e-06
11:131900736 C T 0.899872 -3.6168e-05
11:131906048 G A 0.048033 -6.9674e-07
11:131912915 G A 0.595316 -6.0799e-05
11:131915088 C T 0.066467 2.3937e-05
11:131918244 C T 0.074932 -2.0267e-07
11:131920851 G T 0.375113 -6.1344e-06
11:131924785 A G 0.030945 7.8397e-06
11:131933385 C A 0.327607 3.5106e-06
11:131934349 A C 1.293201 4.6329e-05
11:131935863 G T 0.852866 2.2759e-05
11:131936055 T C 0.186861 6.9614e-06
11:131946681 A G 0.443299 1.4978e-05
11:131947318 G A 0.032978 2.5418e-05
11:131952058 A G 0.049964 -1.1490e-05
11:131970765 A G 1.424577 1.0101e-04
11:131985853 G C 0.038289 -2.2558e-05
11:131991192 A G 0.362883 5.7969e-06
11:131992482 G A 0.071780 1.5962e-06
11:131993320 T C 0.021171 1.2766e-05
11:131996968 T G 0.293320 1.5020e-05
11:131997730 A G 1.580343 9.8066e-06
11:131997745 G A 0.056457 2.5355e-06
11:131999155 A G 0.073174 -3.0627e-06
11:131999229 G A 0.085536 1.2384e-05
11:131999693 G T 0.074806 -6.2590e-06
11:132002202 C T 0.702094 6.1827e-06
11:132003021 A G 0.163215 6.2099e-06
11:132008008 A G 0.045255 7.4951e-06
11:132010473 G A 0.702104 -2.3631e-05
11:132011513 A G 0.136703 -2.3782e-05
11:132015077 C T 0.868355 -4.4860e-05
11:132016822 C T 1.301381 -3.2522e-05
11:132017367 T C 1.823845 -1.3939e-05
11:132018304 A G 0.054156 1.1047e-05
11:132020453 G A 1.241374 -1.9062e-05
11:132034849 T C 1.537019 3.9140e-06
11:132035797 G A 0.113561 -1.6874e-05
11:132039873 C G 0.170097 -1.2136e-06
11:132042576 G A 1.297665 1.0622e-05
11:132051737 A C 0.323310 2.3621e-05
11:132052492 G A 1.601327 -7.3901e-06
11:132052588 C G 0.688019 -1.2438e-06
11:132055986 T C 0.304186 2.5348e-06
11:132056361 A C 0.046414 -2.1754e-05
11:132056716 A G 1.461346 -1.3360e-05
11:132057296 A G 0.097507 2.0901e-06
11:132058362 T C 0.066150 -8.0557e-06
11:132069863 C T 0.073103 6.6731e-06
11:132075117 A G 0.048288 2.4187e-05
11:132077888 C T 0.123767 -2.5709e-06
11:132079862 C T 0.944851 -6.8481e-06
11:132082816 A C 0.067935 -5.9910e-07
11:132091589 A G 0.029007 1.5300e-06
11:132093729 C G 0.054676 -8.0552e-06
11:132101107 A C 0.828452 1.5409e-05
11:132101199 T G 0.338388 -5.5355e-06
11:132107598 T C 0.122404 1.4874e-06
11:132122159 C T 0.921315 1.0722e-05
11:132135496 C T 0.370302 -1.9171e-05
11:132138056 A G 0.023241 2.0954e-06
11:132138675 C T 1.736745 6.7734e-06
11:132148333 T C 0.031350 -4.9173e-06
11:132150262 A G 0.663414 1.2962e-05
11:132152032 A G 0.078410 2.3763e-05
11:132156872 T C 0.353952 -7.5701e-07
11:132163504 G A 0.177539 -1.2661e-05
11:132164389 T C 0.060884 1.0780e-05
11:132165996 C A 0.494083 9.0276e-06
11:132167601 G T 0.130145 -6.7528e-06
11:132167924 A G 0.061074 2.1076e-05
11:132168455 T C 0.045211 -4.2838e-06
11:132181636 C T 0.746897 1.2079e-05
11:132184339 C T 1.117525 -3.8001e-06
11:132187384 T C 0.051334 -6.5133e-06
11:132188738 T C 0.083568 1.5944e-05
11:132203222 A G 0.117161 3.1575e-05
11:132205008 T C 0.038394 -8.9383e-06
11:132217012 T C 0.076367 1.8811e-05
11:132221237 C A 0.049413 1.3770e-05
11:132225869 T C 0.173024 -2.3134e-05
11:132228201 G A 0.364016 1.3958e-05
11:132237087 A G 0.059303 -2.1942e-05
11:132244630 C T 0.710842 -6.3970e-06
11:132261973 G A 0.138675 -6.5259e-07
11:132262559 T G 0.267236 1.1417e-05
11:132266234 G A 0.103858 6.7837e-06
11:132272299 T C 0.552502 -3.6071e-06
11:132272791 A G 0.097432 2.4545e-06
11:132275455 C A 0.111633 -1.4304e-05
11:132293922 C T 0.024220 -3.7428e-06
11:132301283 A C 0.047434 8.8716e-06
11:132304020 A G 0.033577 1.5922e-05
11:132309911 T C 0.112946 -2.7900e-06
11:132317571 A G 0.089120 -6.7155e-06
11:132323368 G A 0.042403 1.2103e-05
11:132324239 G T 1.318815 -2.9860e-06
11:132324629 C T 0.019994 -9.0273e-06
11:132331443 G C 0.103688 -4.5759e-06
11:132335975 C T 0.108162 8.6162e-06
11:132336927 C T 0.269650 5.8431e-06
11:132337459 A G 0.919723 -7.6855e-06
11:132337904 A G 1.927019 -2.9841e-05
11:132360209 G A 0.037881 1.0182e-05
11:132362937 C T 1.092125 -2.6070e-05
11:132367486 C T 0.417940 -2.8436e-06
11:132369780 A G 0.050787 -1.7842e-05
11:132375040 A G 0.179123 1.8559e-05
11:132383841 C A 0.444758 2.4642e-05
11:132384628 G T 0.471715 3.0760e-05
11:132386355 A G 1.215749 2.9263e-05
11:132386706 A G 0.031544 -2.2755e-05
11:132387460 C T 1.091523 -2.2650e-06
11:132387492 A G 0.034790 1.9105e-05
11:132389627 A G 0.602826 -7.5370e-06
11:132390235 C T 1.075269 7.1023e-07
11:132391951 A G 0.057205 1.6771e-06
11:132394124 C T 1.085914 -6.4888e-07
11:132408419 T C 0.466547 1.6662e-06
11:132415217 A C 0.274304 -1.6629e-06
11:132417256 C A 0.899311 -1.0832e-05
11:132430132 T C 0.047101 -7.5378e-06
11:132433895 T C 0.252318 -1.7940e-05
11:132439584 A G 0.171130 -1.2105e-05
11:132449006 G A 0.073066 -9.0865e-07
11:132451606 T G 0.040376 9.4464e-06
11:132452911 C T 0.033019 8.0423e-06
11:132455103 A G 0.880132 9.4735e-07
11:132459095 C A 0.072032 -1.5622e-05
11:132467477 C A 0.036045 3.4279e-08
11:132468810 T C 1.383939 -1.3597e-05
11:132489447 C T 0.277742 -4.3393e-05
11:132491087 T C 0.087715 -6.8054e-06
11:132492426 T C 1.531161 1.0321e-05
11:132492654 T C 0.041332 8.8603e-07
11:132496299 C T 0.357865 1.7236e-05
11:132496896 G A 0.082796 1.1773e-05
11:132497410 T G 0.148334 9.5205e-06
11:132509514 A G 1.171888 1.3179e-06
11:132513771 T C 0.088154 4.4700e-05
11:132516667 G A 0.065018 -3.5091e-05
11:132521775 A G 0.071342 -1.1187e-05
11:132526717 T C 0.337001 1.5966e-05
11:132528699 A C 1.009210 -7.6368e-06
11:132530729 C A 0.157364 2.3689e-05
11:132540411 G A 0.107941 9.2658e-06
11:132541351 G T 0.034403 7.3591e-06
11:132542386 T C 0.072804 8.4793e-06
11:132557234 G A 1.863909 1.8902e-07
11:132560671 T C 0.026199 3.2101e-05
11:132566087 C T 1.008357 -1.4522e-05
11:132577482 G A 0.028946 2.2837e-05
11:132577651 G A 0.386662 1.9468e-05
11:132578550 G A 1.517065 1.1768e-05
11:132579740 T C 0.204673 4.2142e-06
11:132581442 A C 0.917480 -3.3519e-06
11:132584448 A G 0.265132 1.5554e-05
11:132584575 C T 0.026257 3.0120e-05
11:132585016 C T 0.600511 -3.1222e-07
11:132585103 T C 1.518221 7.4732e-05
11:132585674 A G 0.127327 5.2904e-06
11:132594099 A G 0.040835 -7.1775e-06
11:132598762 C T 0.030262 -1.9021e-05
11:132600137 G A 1.322749 -2.4532e-06
11:132607513 T C 0.638174 -1.3780e-05
11:132612241 G A 0.121880 -7.9964e-05
11:132615296 A G 0.184947 -4.2357e-06
11:132621921 G A 0.370414 -3.4615e-05
11:132622372 C T 0.026804 -1.1818e-06
11:132624887 C T 0.122356 2.7069e-06
11:132625835 G T 0.044466 -5.2515e-07
11:132626378 T C 0.064015 -1.4205e-05
11:132634404 A G 0.160778 -1.1959e-05
11:132636614 C T 0.163657 -9.9837e-06
11:132641746 G T 0.700329 8.8440e-06
11:132641959 C T 0.888812 2.1134e-05
11:132648021 T C 0.051055 1.3565e-05
11:132652471 A G 0.056692 2.9625e-07
11:132662757 A C 0.037847 8.5043e-06
11:132664658 G A 1.010471 -5.7495e-06
11:132675967 T C 0.680219 2.9090e-05
11:132681140 C T 0.049624 8.1499e-06
11:132681930 G A 0.100696 -7.6874e-06
11:132688021 A G 0.993058 1.6970e-05
11:132703716 A G 0.104806 4.1082e-05
11:132705036 T C 0.155776 7.1985e-06
11:132705832 G A 1.888346 -5.7322e-06
11:132711312 C T 0.234149 -5.1744e-05
11:132713802 C A 0.063437 1.6408e-05
11:132716369 G A 0.121329 7.8142e-06
11:132717146 G C 0.151445 2.8673e-05
11:132717516 C A 0.471895 2.0434e-06
11:132719696 C T 0.325907 -2.7094e-05
11:132720248 C T 1.380165 6.0393e-05
11:132720335 G C 0.680600 6.2712e-06
11:132724689 A C 0.136663 1.4268e-05
11:132729354 C T 0.276807 -1.8963e-05
11:132730170 G T 0.026580 -1.9551e-05
11:132730893 C T 0.065226 -2.2048e-05
11:132735347 G A 0.167339 7.4461e-06
11:132736230 T G 0.176553 -5.0775e-06
11:132739958 G A 0.486450 1.9529e-05
11:132742025 G A 0.127055 3.9854e-05
11:132743345 C T 0.166578 -1.6934e-06
11:132747246 G T 0.968089 -4.8345e-06
11:132751584 G A 0.508032 1.3702e-05
11:132752667 G A 0.795858 1.8180e-05
11:132757670 C A 1.402223 3.6813e-05
11:132759270 T C 0.132032 -1.4617e-05
11:132759483 C T 0.041961 5.4556e-06
11:132760393 G A 0.214165 3.5606e-06
11:132763976 C T 0.724434 1.4483e-05
11:132765893 C T 0.535394 1.4664e-05
11:132768316 C G 0.876076 8.3556e-06
11:132768869 C T 0.460108 1.7966e-05
11:132770011 C A 1.963955 2.9642e-06
11:132770266 C T 0.133365 -3.4660e-06
11:132776806 A G 0.135748 -1.0768e-06
11:132777597 T C 1.975633 -5.9500e-06
11:132778873 C A 1.300708 3.3137e-06
11:132781567 T C 0.963170 -2.9074e-05
11:132787073 A G 0.190492 -3.3845e-05
11:132787833 A G 0.118633 -7.2695e-06
11:132791152 G C 0.985187 -2.5273e-05
11:132792589 A C 0.219333 -7.4040e-06
11:132793179 C G 0.324292 2.3947e-05
11:132795451 T G 0.033458 -1.8277e-05
11:132795754 G C 0.605158 -3.0821e-05
11:132796374 A G 0.123322 -1.7805e-06
11:132799551 G A 0.037830 7.1674e-06
11:132799836 C T 0.827908 -2.6485e-05
11:132802443 T G 0.068343 -1.5400e-05
11:132804182 T C 0.184243 8.5723e-06
11:132806539 T C 0.283984 -1.5999e-05
11:132807740 A C 0.037762 -4.7937e-06
11:132809508 C T 1.669779 1.2376e-05
11:132812032 A G 0.085903 -3.6724e-05
11:132813378 C G 0.707666 4.2403e-05
11:132818813 G A 0.165038 1.7048e-06
11:132819241 G T 0.079056 -2.7897e-06
11:132820760 C T 0.039414 -9.9365e-06
11:132821513 A C 1.850765 -9.4576e-06
11:132821543 C T 1.406415 -1.0636e-08
11:132824181 A G 1.060105 1.0726e-05
11:132829531 A C 0.339255 -8.6618e-05
11:132830111 C A 0.515889 4.2581e-06
11:132830183 G A 0.133110 -5.1917e-05
11:132830209 T C 0.185433 7.7415e-06
11:132830397 T G 0.042443 2.3502e-05
11:132831793 G A 0.359932 -7.8923e-06
11:132832714 C T 0.065430 2.1374e-05
11:132833129 A C 0.080345 -4.6192e-05
11:132834193 C A 0.123624 6.5981e-07
11:132834258 T G 0.660494 -8.2171e-06
11:132838419 T C 0.047526 2.2777e-05
11:132841082 C T 0.116073 9.9844e-06
11:132846936 T C 0.043052 -4.2899e-05
11:132848228 C T 0.701805 -1.4555e-05
11:132850735 G A 0.382793 -5.1608e-06
11:132854556 G A 0.055295 -1.8621e-06
11:132859088 G A 0.047431 -1.3393e-05
11:132863682 C T 0.481510 -2.8400e-05
11:132863712 A C 0.100995 5.3569e-06
11:132866209 T G 0.310326 -4.8045e-05
11:132870561 T C 0.086740 9.8510e-06
11:132873336 T C 1.513434 -1.3436e-05
11:132881180 T C 0.315544 1.0133e-05
11:132890544 A G 0.031115 -7.5882e-06
11:132890715 A C 0.060615 -3.6982e-07
11:132892426 A G 0.128908 -3.3471e-06
11:132892876 G A 1.197319 -1.3017e-05
11:132902201 T C 0.399846 4.6432e-06
11:132902450 C A 0.258686 -3.8027e-05
11:132907676 C T 0.257911 -3.7160e-05
11:132910603 T C 0.033356 9.2696e-06
11:132914697 A G 0.384857 1.2676e-05
11:132917254 C T 0.183655 -1.7078e-05
11:132919385 T C 0.340951 7.1736e-05
11:132919890 C T 0.183859 -3.0171e-05
11:132922722 A G 1.739189 8.6301e-06
11:132923321 T C 0.475336 -1.4196e-04
11:132924414 T C 0.711161 5.0234e-05
11:132929236 A G 0.183186 -2.0106e-05
11:132933284 G A 1.725247 1.8737e-05
11:132934100 T C 0.185372 2.2288e-05
11:132934724 G A 0.904142 -3.4773e-05
11:132937514 A G 0.069180 9.6529e-06
11:132938656 G C 1.268542 -4.9209e-06
11:132939345 A G 0.041682 -1.2217e-05
11:132940480 T C 0.410457 2.0176e-05
11:132944133 A G 0.834510 3.7820e-05
11:132947233 A G 0.061584 -6.4188e-06
11:132947881 T C 0.673427 1.4638e-05
11:132950359 T G 0.838903 -4.7211e-06
11:132950919 G A 1.342128 5.3306e-06
11:132950990 C G 0.289094 -8.3641e-06
11:132957443 A G 1.244899 1.2536e-05
11:132964216 C T 0.099523 -1.8801e-06
11:132970276 G A 0.045292 -9.5093e-06
11:132971955 A G 0.220077 7.4534e-05
11:132972740 A G 0.838199 2.1080e-05
11:132976899 A G 0.169937 -7.3871e-05
11:132977510 C T 0.054163 -1.6840e-05
11:132982887 G A 0.193154 3.9319e-05
11:132983645 A G 0.027270 1.2516e-05
11:132986373 T C 0.212764 4.3465e-05
11:132987216 C T 1.426161 -1.9264e-06
11:132988579 T C 1.196887 6.7896e-05
11:132990687 C T 0.021480 -3.1701e-07
11:132992119 G A 0.251260 3.2784e-05
11:132992755 T G 0.079440 2.7476e-05
11:132993735 A G 0.212591 -8.4003e-06
11:132994955 T C 0.028256 -9.1025e-06
11:132995294 T C 1.065372 1.5523e-06
11:132998841 G A 0.057097 1.7143e-05
11:133002178 C T 0.483502 -2.6290e-05
11:133002424 G A 0.113014 -4.9264e-06
11:133003293 A C 0.057103 9.8710e-06
11:133003677 C T 0.079151 -3.7388e-06
11:133004849 T C 1.928509 -1.3597e-06
11:133009268 C T 0.061170 -8.3741e-07
11:133012261 T C 0.330473 3.9117e-05
11:133012403 A G 0.039785 7.9302e-06
11:133020409 A G 0.033485 -5.4451e-06
11:133020645 C T 0.597050 4.4126e-05
11:133021428 A G 0.089528 1.4245e-05
11:133021572 T C 0.095399 -1.6152e-05
11:133022813 T C 0.266043 -3.1109e-05
11:133025775 G A 0.611339 3.9780e-05
11:133027279 A G 0.029323 1.0334e-06
11:133027455 T C 0.044898 5.6269e-06
11:133029066 T C 0.065100 7.3188e-06
11:133030122 A G 0.137332 1.8610e-05
11:133030594 C T 1.939714 -2.0290e-05
11:133032755 C A 0.468581 1.5280e-05
11:133037827 T C 0.897825 3.1665e-05
11:133038032 A G 0.129414 4.0812e-05
11:133043258 G A 0.997256 3.2264e-05
11:133043658 G A 0.383911 -2.0053e-05
11:133043728 A C 0.075799 7.9122e-06
11:133045858 A G 0.168964 3.9457e-06
11:133047507 C T 0.268912 6.2174e-07
11:133052267 G T 0.433620 -3.1277e-06
11:133052417 T G 0.032084 -3.1510e-05
11:133053807 T C 0.181445 3.7357e-05
11:133054198 A G 0.039190 -1.6833e-05
11:133054973 T C 1.956877 -1.2758e-05
11:133058717 C T 1.443582 6.8331e-06
11:133060166 G A 0.350933 -7.9049e-06
11:133060903 A G 0.059680 1.5976e-05
11:133062995 T C 0.235105 1.3662e-05
11:133063327 G T 0.319206 -1.1110e-05
11:133063409 C A 0.047805 1.0072e-05
11:133063654 T G 1.249387 -7.5570e-06
11:133065782 C T 0.348278 -5.8737e-06
11:133066546 C T 0.036463 -1.9973e-06
11:133071523 T G 0.182196 -2.4007e-05
11:133073151 T C 0.159506 6.6825e-06
11:133076770 T C 0.220812 4.1015e-06
11:133076774 C T 0.408104 -6.9862e-06
11:133077493 T C 0.102076 -2.9763e-06
11:133077576 T C 0.120741 1.5693e-05
11:133078501 T C 0.499131 1.4325e-05
11:133078684 T C 1.676721 -5.6403e-06
11:133078876 T C 0.165490 2.4709e-05
11:133080318 T C 0.037571 -3.4183e-05
11:133083392 G T 0.067303 -1.3743e-05
11:133084777 A C 0.536740 5.4170e-05
11:133085079 T C 1.456185 2.3473e-05
11:133087443 C T 1.507233 3.6550e-05
11:133087589 C T 0.319060 -5.8384e-07
11:133088580 C T 0.612896 1.0268e-05
11:133089795 C A 1.162202 -3.7810e-05
11:133090096 G A 0.263275 -3.2480e-05
11:133090691 A G 1.758966 -5.0076e-06
11:133091876 T C 0.035202 1.3934e-06
11:133093088 G T 0.115863 5.4605e-06
11:133094943 T C 0.056689 -1.6732e-05
11:133095792 C T 1.288529 -3.0462e-06
11:133099135 T G 0.025223 1.5407e-05
11:133100233 T C 0.519258 -1.1459e-05
11:133100729 A G 0.021181 -4.6575e-07
11:133101599 C T 0.684622 -5.9510e-06
11:133102683 A C 0.226136 -6.4062e-06
11:133104580 C T 1.914270 1.4650e-05
11:133109590 A G 0.076805 -1.1336e-05
11:133112877 T C 0.037167 5.6810e-06
11:133124677 A G 0.132403 4.6268e-05
11:133130270 G A 1.042086 -2.8893e-05
11:133136280 T C 0.491597 -9.1054e-06
11:133138559 A G 0.066181 -5.7146e-06
11:133140670 G C 0.462927 -1.0716e-05
11:133140731 T C 0.123924 8.1316e-06
11:133146062 T G 0.111167 -7.4272e-06
11:133148954 C T 0.046088 1.8365e-05
11:133154078 T G 0.084710 3.0600e-06
11:133157398 G A 0.352847 -1.4242e-05
11:133158337 A G 0.126130 1.7829e-05
11:133158673 A C 0.472286 -8.6548e-06
11:133161879 C A 0.036395 -1.3491e-05
11:133164062 T C 0.041787 1.0916e-05
11:133167785 C T 0.029102 4.9883e-06
11:133169135 G A 0.153499 -9.4376e-06
11:133169568 A C 1.024727 -2.3727e-05
11:133169947 T G 0.054506 1.3325e-05
11:133178771 T G 0.045887 1.5207e-05
11:133192877 G A 0.040237 1.0204e-05
11:133193153 G A 0.382895 -2.0832e-06
11:133193332 T C 0.093070 -1.3741e-05
11:133193457 C G 0.069319 5.4070e-06
11:133207312 T C 0.088477 -1.1259e-05
11:133210854 T C 0.071607 1.6364e-06
11:133212242 T C 0.328821 -8.9440e-06
11:133213019 C A 0.322596 7.3906e-06
11:133218257 C T 0.126637 -6.0857e-07
11:133220401 T C 0.819881 -3.0448e-05
11:133220663 T C 0.654299 -2.2640e-05
11:133220944 C T 0.649502 -4.1049e-07
11:133221694 C T 0.044558 8.4270e-06
11:133222654 G A 1.399404 -2.3111e-05
11:133228369 T C 0.042919 8.6069e-06
11:133231326 A G 0.132732 -2.0170e-06
11:133233949 A G 0.892919 -2.6826e-05
11:133235780 T C 0.096031 -7.6297e-06
11:133241190 A G 0.222998 5.1172e-06
11:133247155 T G 0.034648 1.6222e-05
11:133249133 C T 0.025886 1.8220e-05
11:133251587 A G 0.100397 -1.6568e-05
11:133252184 G A 0.301656 1.1553e-05
11:133254479 G A 1.447787 -9.4047e-06
11:133257772 A G 0.679614 -4.4002e-06
11:133260382 C A 0.064539 -9.2929e-06
11:133268476 T C 0.686237 3.2017e-05
11:133273814 G A 0.466065 5.4741e-06
11:133274526 T C 0.127160 -8.8836e-06
11:133279139 A G 0.060422 7.3803e-07
11:133279288 A G 0.037286 3.3196e-05
11:133279383 G A 0.054132 -1.2871e-05
11:133282372 A G 0.078862 4.0554e-06
11:133282515 G A 0.431257 4.9232e-06
11:133291286 G A 0.052038 -8.3173e-06
11:133296979 A G 0.355543 -1.5127e-05
11:133299843 A G 0.060265 -1.4222e-05
11:133303640 A G 0.703845 -2.0800e-05
11:133304415 A G 0.110702 1.3701e-05
11:133305141 T C 0.036963 1.4225e-05
11:133305986 C T 0.276589 -4.6998e-06
11:133315218 G C 0.465626 2.0933e-05
11:133316274 A T 0.105068 -3.0259e-06
11:133321050 G A 0.035409 3.1869e-06
11:133326282 G A 0.041536 4.3647e-05
11:133333648 C T 0.031574 5.9090e-06
11:133334522 A C 0.043535 4.1568e-05
11:133336650 A G 0.026685 -5.9841e-06
11:133338618 T C 0.030833 -1.7122e-05
11:133339942 T C 0.394794 3.3142e-05
11:133344119 T C 0.052517 -5.9189e-06
11:133344136 A G 0.040043 3.7579e-05
11:133349706 C A 0.413415 5.0037e-05
11:133356488 A G 0.495827 3.2221e-05
11:133367412 T C 0.529563 3.5737e-05
11:133368176 A G 0.372304 2.8415e-06
11:133368590 A G 0.049022 2.0610e-05
11:133369269 T C 0.106581 1.3141e-05
11:133371640 T C 0.365195 8.6305e-06
11:133371775 G C 0.296390 2.0102e-06
11:133372044 A G 0.167655 -1.8780e-05
11:133373083 C A 0.386036 -2.2559e-06
11:133375648 C A 0.255728 1.4075e-05
11:133376450 C T 0.352793 2.2910e-05
11:133379484 G A 0.520197 2.4852e-05
11:133381730 A G 0.141654 8.2431e-06
11:133387935 C G 0.116464 -2.1779e-05
11:133392402 A G 0.298317 8.7356e-06
11:133396619 G A 0.060333 4.4445e-06
11:133398116 G A 0.365546 4.5414e-06
11:133401766 G C 0.418457 2.3165e-05
11:133403198 C T 0.097177 -2.2737e-05
11:133404167 T C 0.069180 4.2319e-05
11:133406400 C T 0.086872 9.0911e-06
11:133406795 C T 0.023574 -1.3351e-05
11:133410136 T G 0.074065 5.1647e-05
11:133411730 T C 0.035011 3.2617e-05
11:133415183 G A 0.270945 2.1542e-05
11:133419008 G A 0.337721 3.8737e-06
11:133422994 T C 0.086050 4.0666e-05
11:133423245 C T 0.149313 -1.8242e-05
11:133424252 T C 0.044371 -1.8292e-06
11:133433063 C T 0.247293 -1.2431e-05
11:133437158 A G 0.094199 1.6291e-05
11:133441871 G C 0.186494 3.1672e-06
11:133446465 T C 0.055553 1.6934e-05
11:133448830 A G 0.110627 4.7762e-06
11:133450999 G A 1.246555 -1.0147e-05
11:133453021 T G 1.365039 -1.6013e-05
11:133463824 A G 0.117413 1.4547e-05
11:133466315 C G 0.312294 2.6981e-06
11:133475018 C T 0.154682 -6.3294e-06
11:133476403 G A 0.036789 1.6000e-05
11:133476913 A G 0.073712 1.9592e-06
11:133479215 A G 0.541051 1.7836e-05
11:133480484 G A 0.062074 8.1341e-06
11:133487618 C T 0.892749 2.6827e-05
11:133489100 A G 0.223484 4.8390e-06
11:133489958 C T 0.187085 2.8217e-05
11:133493274 T C 0.052735 -2.7464e-06
11:133493738 G A 0.051249 9.7861e-06
11:133496406 A G 0.085356 -9.6106e-06
11:133502961 G A 0.062414 3.5779e-07
11:133504271 T C 0.066307 1.1983e-05
11:133505315 G A 0.113632 1.2459e-05
11:133510436 A G 0.033913 -1.8850e-05
11:133519911 G T 0.104419 4.0698e-06
11:133521772 G A 1.206403 -1.4395e-05
11:133521881 A C 0.206923 -1.7497e-05
11:133522251 G A 0.081827 -2.5750e-05
11:133522510 C A 0.238076 1.8436e-06
11:133524201 T C 1.334141 2.6575e-05
11:133527686 T C 0.523780 5.3381e-06
11:133545017 T C 0.572608 5.7467e-06
11:133551821 A G 0.068333 -1.1767e-06
11:133561093 C G 0.023088 2.6140e-05
11:133562724 C A 0.388712 -2.7174e-06
11:133566985 T C 1.595108 -3.5166e-05
11:133569656 A G 0.120010 -7.8339e-06
11:133574298 G C 1.052327 1.3566e-05
11:133575300 T C 1.302666 -6.6093e-06
11:133578690 C A 0.190727 -2.4764e-05
11:133580348 G A 0.065113 2.8399e-06
11:133580426 T C 0.823151 -1.4207e-05
11:133582018 G A 0.830920 -6.0643e-06
11:133583495 G A 0.305967 1.0205e-05
11:133584482 T C 0.038098 -2.3456e-05
11:133586650 A G 0.358205 3.9105e-06
11:133588742 A G 0.550299 2.1854e-06
11:133589392 A G 0.664108 2.2260e-05
11:133589467 T C 0.055992 -5.7042e-06
11:133591340 A G 1.450738 -5.8804e-06
11:133592309 A G 0.052405 1.3353e-05
11:133592376 T C 0.032744 -5.2502e-06
11:133593077 A C 0.044245 -3.1583e-06
11:133594258 T C 1.737693 4.2538e-05
11:133595256 A G 0.515631 7.4831e-06
11:133598674 C A 1.386907 4.6293e-06
11:133600861 C T 0.469832 -2.6967e-05
11:133602888 A G 0.319641 1.2934e-05
11:133606683 A C 0.036769 -2.5663e-07
11:133607995 G A 0.106734 -2.5115e-05
11:133608430 C G 0.357301 -3.9804e-06
11:133612417 G A 1.306528 -2.2286e-05
11:133618905 T C 0.336361 -8.0594e-06
11:133619510 A G 0.039934 -1.0140e-05
11:133622745 C G 0.445611 -3.5925e-05
11:133623913 A G 0.070676 -3.3905e-05
11:133639295 G A 0.043769 -2.4951e-06
11:133639618 T C 0.046659 2.4226e-06
11:133641517 G A 1.971112 1.5625e-05
11:133644718 T C 0.079246 1.0037e-05
11:133646726 T C 0.747822 -1.5598e-05
11:133651615 C T 0.030309 1.9726e-05
11:133653710 G A 0.368823 -5.0714e-05
11:133653827 T C 1.206917 -3.9965e-05
11:133656314 A G 0.026393 -8.3751e-06
11:133663319 T C 0.077564 1.7962e-05
11:133664606 C A 1.827755 -1.6550e-06
11:133669755 G A 0.859145 9.5053e-06
11:133678874 G A 0.243285 1.0432e-05
11:133679800 G T 0.094406 6.9333e-06
11:133682592 C G 0.510769 3.4282e-05
11:133685008 G A 0.606998 8.1750e-05
11:133687837 G A 0.661503 4.5722e-05
11:133692113 A G 0.026056 -5.0012e-06
11:133693236 T C 0.130706 7.9676e-06
11:133693264 A C 0.090422 4.5949e-06
11:133695530 C T 0.035770 -6.0662e-06
11:133696258 C T 0.919788 -1.5248e-05
11:133701004 A G 0.043647 -2.5714e-05
11:133702779 G T 0.804350 -5.7913e-05
11:133703152 C T 0.025393 1.4304e-06
11:133706179 T C 0.024870 8.5252e-07
11:133707938 A G 0.046377 -7.9709e-06
11:133710796 C T 0.619312 -3.0758e-05
11:133713033 A G 0.040815 -1.6024e-05
11:133713150 G A 0.038850 -4.9015e-06
11:133713740 A G 0.022347 1.0399e-05
11:133714522 A G 0.732754 -4.7261e-05
11:133714560 C A 0.057882 -1.0418e-05
11:133735238 A C 0.025400 -6.8767e-07
11:133740251 C T 0.865561 -7.3578e-05
11:133741210 T C 0.214294 -4.1422e-06
11:133742033 A G 0.021653 -1.7832e-06
11:133763389 A G 0.064263 4.6475e-06
11:133764827 C T 1.950335 -2.4973e-05
11:133781111 C T 0.771535 8.8362e-06
11:133784410 A C 0.403165 -1.1279e-05
11:133787549 C T 0.100387 1.3211e-05
11:133788992 C T 0.757943 -2.0388e-06
11:133794488 C T 0.880285 -3.6260e-05
11:133799408 T C 0.372665 -2.5464e-05
11:133800017 T C 1.899025 -3.8497e-05
11:133804390 G A 1.958118 -1.6507e-05
11:133806587 A G 0.061894 2.4112e-05
11:133809385 C T 0.878511 -1.2895e-05
11:133811072 G A 0.161383 3.7130e-05
11:133813168 T C 1.465745 -1.4671e-05
11:133814713 G A 0.214162 7.2105e-05
11:133824539 G A 1.771104 -2.0164e-05
11:133833426 A C 0.397487 -1.1869e-05
11:133834494 T C 0.090133 1.1401e-05
11:133842361 A G 0.420334 -5.3965e-05
11:133842480 C T 1.786974 -3.0497e-05
11:133843529 T G 0.072008 -1.6999e-05
11:133847793 C T 1.954606 -2.0387e-05
11:133848212 A G 0.276820 2.4528e-05
11:133852007 T C 0.029279 1.4495e-06
11:133855149 G A 0.356359 7.8941e-07
11:133856393 A G 0.072474 -1.1083e-05
11:133858893 T C 0.360351 2.4181e-05
11:133858912 T C 0.031595 -4.7733e-06
11:133859634 C G 0.049831 -1.3274e-05
11:133860039 T C 1.152509 -1.7462e-05
11:133860344 C T 0.126552 -2.3488e-05
11:133861535 A G 0.210949 -2.6202e-05
11:133862976 G A 0.506074 9.2523e-06
11:133864615 C G 0.029119 -1.5132e-05
11:133864938 C T 1.497363 -5.8489e-05
11:133869158 T C 0.111106 -1.4494e-05
11:133877553 T C 1.748617 -2.4646e-05
11:133893371 C A 0.069530 -1.2523e-05
11:133895386 T C 0.066640 -2.0792e-05
11:133895735 C T 0.095120 -1.6265e-05
11:133896537 G A 0.300629 -1.9226e-05
11:133896873 G A 1.588479 8.5539e-07
11:133897382 G A 0.359307 -3.0586e-05
11:133901338 T C 0.281152 -4.6474e-06
11:133905962 C A 1.237148 4.5043e-07
11:133906419 T C 0.073562 1.9018e-05
11:133906529 G A 1.034372 9.1658e-06
11:133906794 G A 0.861195 4.7125e-06
11:133909341 C T 0.373450 9.1383e-05
11:133910549 C T 0.761200 -7.4373e-07
11:133911204 G T 0.051269 -2.2385e-05
11:133912410 A G 0.068982 -2.0355e-05
11:133913466 A G 0.126463 2.0849e-06
11:133915265 G A 0.476744 2.4709e-05
11:133916305 A G 0.935849 1.1755e-05
11:133917945 G T 0.028926 -9.7747e-06
11:133918788 A G 0.118766 -5.0389e-05
11:133924638 C A 0.197717 6.3432e-05
11:133924888 T C 0.274505 1.6259e-05
11:133932652 C T 1.622677 -4.1573e-05
11:133932801 A G 0.155042 1.2536e-05
11:133934413 A G 0.787514 9.6748e-06
11:133939837 A G 0.119851 -8.8718e-07
11:133941104 G T 0.634247 -6.3087e-06
11:133944023 G A 0.457640 7.3128e-06
11:133949344 A G 0.026512 -5.7756e-06
11:133955325 G A 0.139080 6.8395e-06
11:133966713 T C 0.073147 -3.6344e-05
11:133968621 A G 0.065382 -2.2403e-06
11:133970561 A G 0.139104 7.5432e-06
11:133986152 G A 0.032961 1.2118e-05
11:133989117 A G 0.022782 6.7059e-07
11:133992804 A C 0.043072 1.4614e-06
11:134001033 A C 0.287938 4.3781e-06
11:134014033 T G 0.099866 9.0701e-06
11:134020617 T C 0.170035 2.8458e-06
11:134023114 C A 0.031999 7.5836e-06
11:134023172 A C 0.030966 -5.9728e-06
11:134025034 C T 0.213866 -1.5008e-05
11:134026944 T G 0.029000 -8.8895e-06
11:134031191 C A 0.021392 1.5289e-06
11:134039021 T C 0.124535 -1.0350e-06
11:134040840 A C 0.087069 -4.7067e-06
11:134041510 G T 0.055084 -5.7152e-06
11:134041873 A G 0.068013 1.1766e-05
11:134053669 C T 0.031513 -1.0270e-05
11:134054295 T G 0.022568 -2.1294e-07
11:134055185 C T 0.077264 -3.1731e-05
11:134071255 A G 0.049036 -1.5445e-05
11:134073019 T A 0.533623 1.4870e-05
11:134073460 A C 0.119643 6.7462e-06
11:134074474 A G 0.059680 -1.0517e-05
11:134082225 G A 0.084673 7.5921e-07
11:134088682 A G 0.767755 1.3128e-05
11:134092906 T G 0.052520 2.5616e-05
11:134105030 G A 1.576637 2.4216e-06
11:134118109 G C 0.143571 -1.7694e-05
11:134123428 A G 0.175665 -7.1632e-06
11:134125020 A G 0.049801 5.1118e-06
11:134125514 A G 0.662398 3.4609e-06
11:134126268 G A 0.081983 -4.7960e-06
11:134126612 C T 0.675796 2.3541e-05
11:134128923 G C 0.054197 -1.6410e-05
11:134133187 T G 0.026352 -6.3865e-06
11:134138626 G A 0.580795 7.4735e-06
11:134142634 T C 1.960582 -2.6118e-06
11:134146010 C T 0.559560 1.5437e-05
11:134149641 A G 1.979326 -7.3592e-06
11:134150220 T C 0.049552 1.0484e-05
11:134150557 T C 0.169610 -2.2498e-05
11:134151039 G A 0.546141 9.2109e-06
11:134152143 A G 0.104038 7.3759e-06
11:134155202 G A 0.077394 1.1448e-05
11:134159539 A C 0.992949 -2.9374e-05
11:134160839 G A 1.765161 -9.9571e-06
11:134170851 A G 0.050069 9.7814e-06
11:134177205 T G 0.417974 1.9030e-05
11:134180440 A G 0.038772 -9.3176e-06
11:134182135 C T 1.959702 1.0059e-06
11:134190059 A C 0.065552 -2.1715e-06
11:134194937 A G 1.347135 -1.2425e-05
11:134196321 T C 0.203918 -5.0740e-06
11:134196442 A G 0.876712 -1.2524e-05
11:134202036 T C 0.499947 -1.7559e-06
11:134203404 A G 1.215260 1.9293e-05
11:134203737 A C 1.429850 1.3114e-05
11:134203748 C G 0.069571 6.0302e-06
11:134204766 G A 0.028300 -1.9642e-05
11:134209347 G T 0.777033 -2.8171e-06
11:134209565 T C 0.069860 7.7690e-06
11:134209802 T C 0.057610 -4.8405e-06
11:134209957 A G 0.154546 4.0250e-05
11:134210529 G A 0.283691 3.9554e-06
11:134213994 A C 0.089361 -3.4149e-07
11:134216292 A G 0.043552 -1.0221e-05
11:134217453 A G 0.058946 -1.0273e-06
11:134220057 C T 0.103606 3.4172e-05
11:134224899 T C 1.255279 3.3722e-06
11:134225692 A G 0.967909 -2.2730e-05
11:134226244 A G 0.071889 5.6213e-07
11:134227749 A G 1.674134 8.0287e-06
11:134228614 T C 0.034158 1.1099e-05
11:134233137 T C 0.046013 -9.3647e-06
11:134234186 A G 0.577623 2.2564e-05
11:134235924 G A 1.381569 -1.8856e-05
11:134237113 A C 0.395287 -3.3027e-05
11:134237200 T C 0.047526 -2.2485e-05
11:134241094 G A 0.708309 -2.7349e-05
11:134245284 C T 1.470617 -4.6332e-06
11:134246938 T C 0.266040 5.9339e-05
11:134247842 T A 0.917276 -3.8158e-05
11:134248055 A G 1.153271 2.4683e-05
11:134248081 C T 0.028610 -5.1132e-06
11:134251594 G A 0.261807 -8.5165e-06
11:134252030 T C 0.056709 1.1052e-05
11:134254796 T C 0.573455 -2.4353e-05
11:134254839 C T 1.972506 1.4704e-05
11:134255390 C G 0.347727 2.3972e-06
11:134256805 T C 0.255792 3.3224e-06
11:134258416 G T 1.345487 -2.1797e-05
11:134260394 A G 0.097962 -2.2478e-05
11:134267285 T C 0.034328 -5.7878e-06
11:134273773 G C 0.030819 4.0870e-06
11:134274710 G A 0.438903 6.6024e-06
11:134280503 T G 0.325360 9.0834e-06
11:134282932 T C 0.043399 -2.1026e-05
11:134289195 A C 0.055971 1.2749e-05
11:134291075 A G 0.030915 5.2463e-06
11:134291164 T C 0.055407 -1.3198e-05
11:134292819 T C 0.252294 8.3316e-06
11:134294477 T C 0.042678 -7.0208e-06
11:134294557 A G 0.054618 -7.2777e-06
11:134297345 G A 0.996495 -5.2554e-06
11:134297718 A G 0.038449 1.8863e-05
11:134299961 A G 0.508389 1.2282e-05
11:134300102 T C 0.028654 -8.1626e-06
11:134307770 C T 1.861926 2.1115e-06
11:134308031 T C 0.273669 3.7605e-05
11:134308907 A G 0.929498 1.9385e-05
11:134309625 G A 1.439811 2.5792e-05
11:134311772 C T 0.441763 5.5246e-06
11:134312488 T C 1.003923 -3.0991e-06
11:134315499 A G 0.711420 -3.1922e-05
11:134320204 T C 0.036280 6.9322e-06
11:134320624 C G 0.050035 -4.5910e-06
11:134322631 T C 0.034753 9.3796e-06
11:134332113 A C 0.556551 -4.6577e-06
11:134334619 G A 0.349648 -1.2776e-05
11:134335584 G A 0.036953 -1.0780e-05
11:134335953 T C 1.400615 -4.4170e-06
11:134336887 T C 0.642240 2.6980e-05
11:134339741 T C 0.063940 5.9429e-06
11:134340457 G T 0.716176 8.2725e-06
11:134342267 A G 0.091686 5.7745e-06
11:134343932 C T 1.270303 -1.4551e-05
11:134344068 T C 0.261389 -2.2885e-05
11:134345870 C T 0.085744 -2.0181e-05
11:134347693 G A 0.137713 -5.8812e-06
11:134347921 A G 1.171725 -2.5707e-05
11:134348915 T C 0.196061 -3.3263e-06
11:134349208 A G 0.071488 1.3581e-05
11:134349224 T C 0.270510 -3.2168e-06
11:134349684 A G 0.300014 -1.8145e-05
11:134352975 G A 1.194847 -2.1612e-05
11:134353827 G A 0.188585 -2.0244e-05
11:134368763 A G 0.053608 5.9306e-06
11:134371119 G A 1.094406 2.8739e-05
11:134374269 T C 0.262901 1.8719e-05
11:134375575 C T 0.094943 -4.8866e-06
11:134378520 G A 0.144360 -3.3719e-06
11:134378893 C T 0.059245 -5.0161e-06
11:134380739 A G 0.030585 -1.9857e-05
11:134381546 G A 1.099401 8.3750e-06
11:134383599 A G 0.133885 -4.6192e-06
11:134386512 A G 0.096365 3.0748e-06
11:134387137 T C 0.021453 6.0899e-06
11:134387515 T C 0.136278 -7.8543e-06
11:134388717 T C 0.063723 -1.6446e-05
11:134391420 T C 0.172660 -1.3191e-05
11:134391593 T C 0.949941 6.4378e-06
11:134395635 G T 0.132460 -4.8170e-06
11:134397256 G A 0.067728 -3.7822e-06
11:134398890 A G 0.243516 -1.3573e-05
11:134403616 C A 1.138002 -9.1484e-06
11:134404193 A G 1.316445 -1.1944e-05
11:134407305 T C 0.202561 -6.7415e-06
11:134408098 A G 0.040094 1.6440e-05
11:134408559 A G 0.073474 1.1715e-05
11:134408988 T G 0.091826 -2.8619e-06
11:134412059 A G 0.319141 8.3545e-06
11:134413972 G A 1.785216 -4.4937e-06
11:134414496 C T 0.855620 2.5125e-06
11:134414864 G A 0.251838 -6.8711e-06
11:134417150 C T 0.030428 3.7027e-06
11:134418459 T C 1.201892 6.4221e-06
11:134431610 C T 0.034410 -1.1311e-05
11:134436003 A G 0.032234 2.3203e-05
11:134436529 T C 0.144618 -8.8193e-06
11:134436599 A G 0.267131 -1.0615e-05
11:134442493 G A 0.183067 -1.0182e-05
11:134443183 T C 0.054316 -3.6229e-07
11:134444758 T C 0.128197 1.5102e-05
11:134445655 T C 0.047278 2.4174e-05
11:134446120 A C 0.325530 -7.8649e-06
11:134449247 A G 0.868393 1.2050e-05
11:134449345 G A 0.070992 8.1697e-06
11:134454503 C T 1.663605 -7.6341e-06
11:134456288 T C 0.021987 -2.1856e-05
11:134464533 T C 0.095872 2.8971e-06
11:134465166 C T 0.083401 -1.3958e-05
11:134465220 C T 1.747529 -1.9192e-05
11:134468099 A G 0.050953 1.4344e-05
11:134477024 T C 1.574873 1.1896e-05
11:134479167 G A 0.081038 1.6346e-07
11:134481078 A G 0.278282 -1.5363e-05
11:134483272 T C 0.161645 -2.6960e-05
11:134483904 T C 0.028253 -1.9940e-06
11:134493327 G A 0.706466 -3.8767e-07
11:134504774 G A 0.023653 4.9124e-06
11:134507482 G A 0.754285 -2.4927e-05
11:134517639 A G 0.043946 1.6335e-05
11:134520818 C T 0.082588 2.3964e-05
11:134533210 C T 0.061931 1.2023e-05
11:134533774 T C 0.087780 -1.7685e-05
11:134536737 G A 0.305569 -6.3081e-07
11:134545237 T C 0.085591 2.3990e-06
11:134546319 C T 0.095022 -2.3520e-05
11:134546993 A G 0.032863 -1.2134e-05
11:134547958 G A 0.494467 2.9751e-05
11:134549478 C T 0.712511 2.3554e-05
11:134561893 A G 0.209490 -2.7021e-05
11:134564126 C T 0.127521 -3.4211e-06
11:134564659 C A 0.274590 5.8924e-06
11:134570518 T C 0.123502 1.7599e-05
11:134579288 G A 0.285126 1.2868e-05
11:134586703 C T 0.896781 -2.8814e-05
11:134587122 C A 0.332679 -1.4260e-05
11:134589180 A G 0.204860 4.0241e-06
11:134589740 A C 0.204802 -2.7350e-05
11:134594998 T C 0.888299 -9.1446e-06
11:134599547 G A 0.399115 -3.4225e-06
11:134601012 G T 0.331785 1.9415e-05
11:134601249 T C 0.091955 1.0064e-06
11:134601963 A G 0.915576 -2.0680e-05
11:134608916 A C 0.232357 -3.4822e-06
11:134609490 G T 0.035926 -3.2961e-05
11:134611176 G A 1.501600 1.4341e-05
11:134611935 A G 0.281672 -5.4169e-05
11:134612200 G A 0.037157 1.4491e-05
11:134613603 C G 0.174635 -2.3625e-05
11:134613731 T C 0.314317 2.2705e-05
11:134615334 A G 0.659991 -6.3969e-06
11:134616366 T C 0.262986 2.3738e-05
11:134616957 A G 0.128384 2.8335e-06
11:134617321 A G 0.597087 -3.6839e-05
11:134617582 T C 0.322732 -1.1121e-04
11:134618900 A G 0.182713 -3.7971e-06
11:134619155 A G 0.062067 -3.6456e-06
11:134619600 G C 0.097983 -6.0767e-05
11:134621027 C T 0.116247 -1.7726e-05
11:134624148 T C 0.051375 -1.0607e-05
11:134625046 C A 0.601973 3.1732e-06
11:134625127 T C 0.084846 -3.3378e-05
11:134625703 C T 1.890111 -2.2808e-07
11:134626887 C T 0.239687 -1.1875e-05
11:134627975 A G 0.916728 1.1516e-06
11:134635982 T C 0.164453 4.9994e-06
11:134641861 T C 1.681749 -8.5399e-06
11:134645099 G A 0.042583 -2.3232e-05
11:134646252 G A 0.452632 2.7483e-06
11:134650371 A G 0.106873 -3.7091e-05
11:134650750 C G 0.072069 1.2969e-05
11:134653172 C T 0.257622 1.6287e-05
11:134656387 A G 0.053544 -4.9079e-07
11:134660704 T C 0.113952 3.7142e-06
11:134661577 T C 0.083149 4.0089e-06
11:134662170 A G 0.047839 2.4089e-05
11:134663826 G A 0.822036 5.9382e-06
11:134667392 C T 0.085631 8.4898e-06
11:134667681 G A 0.408791 -2.2650e-05
11:134668051 G A 0.445254 -3.8784e-06
11:134668079 C T 0.436673 -6.5462e-06
11:134668168 C T 0.175251 2.0361e-05
11:134668665 A G 1.482272 5.1718e-05
11:134669040 A G 0.119028 1.1359e-05
11:134669635 A G 0.404919 -2.2534e-05
11:134671308 C A 0.332350 6.8014e-05
11:134671792 G A 0.420136 -1.8747e-05
11:134672036 G A 0.762750 2.3753e-05
11:134675149 T G 0.051297 4.6821e-07
11:134679293 T C 0.104694 1.6675e-05
11:134679580 G A 0.020185 3.4088e-06
11:134679824 T C 0.276814 -9.0480e-06
11:134680981 A G 0.937695 1.0441e-05
11:134683990 C T 0.303478 1.7001e-05
11:134692242 T G 0.290158 8.3610e-06
11:134693029 A G 0.061285 -5.1863e-06
11:134694571 T C 0.123920 -2.9502e-05
11:134695806 C T 0.122955 -1.7273e-05
11:134703722 G T 1.002880 -1.7731e-05
11:134704595 A G 0.493661 5.2009e-06
11:134707392 G A 0.965971 -5.3545e-06
11:134712628 C T 0.246593 -1.2865e-05
11:134712785 G A 0.209001 -1.9860e-05
11:134712930 T G 0.062377 8.4978e-06
11:134713046 A G 0.256755 3.2303e-06
11:134713792 C T 0.726369 -1.6371e-06
11:134716409 C T 0.483159 1.2436e-05
11:134717946 T C 0.254732 4.9725e-06
11:134734385 C T 0.183063 -1.2856e-05
11:134734400 T G 1.057787 -2.1333e-05
11:134734612 T C 0.035906 9.6746e-06
11:134737683 C G 0.261348 -2.5632e-05
11:134738270 C A 0.127361 -1.3931e-05
11:134739149 G T 0.541204 -4.6760e-05
11:134746130 T C 0.602955 3.0616e-06
11:134747335 T C 0.078053 -1.0507e-06
11:134748438 T C 0.767585 -4.0891e-06
11:134748523 T A 0.773762 2.7138e-05
11:134749911 A G 0.983844 1.6818e-05
11:134750249 A G 0.672359 1.0511e-07
11:134750523 C T 0.055227 -2.6217e-05
11:134752165 A C 0.240425 1.1480e-05
11:134752246 C A 0.172306 2.4101e-05
11:134760606 T C 0.054945 1.5591e-05
11:134763071 T C 0.165344 5.4732e-06
11:134763427 A G 0.039982 8.9622e-06
11:134764054 C G 0.084900 -1.1045e-05
11:134764708 T C 0.950754 -1.2816e-05
11:134764759 G T 0.022221 1.3256e-05
11:134765450 T C 0.025580 -1.6468e-05
11:134766208 G A 0.038265 -1.7014e-05
11:134771135 T C 0.040206 -9.7778e-06
11:134771808 T C 0.780779 -6.2000e-07
11:134779802 C T 0.905835 -1.5607e-05
11:134781084 T C 0.026573 -2.6056e-06
11:134786187 T C 0.172840 2.5891e-06
11:134788650 T C 0.047978 -6.0776e-06
11:134792047 G A 0.072148 -1.1939e-06
11:134792588 C G 0.023734 5.1394e-06
11:134794079 C T 0.065878 -1.6209e-05
11:134800160 A G 0.223967 -1.1071e-05
11:134801406 T C 0.539389 -7.8762e-06
11:134801524 C T 0.799965 -2.0344e-06
11:134809734 A G 0.040529 1.8363e-06
11:134812734 G A 0.585011 4.2257e-06
11:134821993 T C 1.108267 1.7826e-06
11:134823208 T C 0.243750 -7.8407e-06
11:134825168 A G 0.337225 6.8671e-06
11:134825794 A C 0.049172 -1.8168e-05
11:134833859 T G 0.099584 -1.1266e-05
11:134847138 G A 0.407142 1.8733e-06
11:134853001 A G 0.335926 4.2064e-06
11:134857289 C A 0.379475 -5.5992e-06
11:134860241 T C 0.022391 -2.2311e-06
11:134865396 G A 1.968072 -1.0292e-05
11:134868394 T C 0.068697 -9.0952e-06
11:134874092 G C 1.512200 3.7955e-06
11:134874911 T C 0.025689 1.7195e-05
11:134875418 C A 0.025645 -1.7962e-05
11:134876227 A G 0.042355 7.9780e-06
11:134877273 T C 0.060925 -2.4120e-05
11:134890511 A G 0.049240 3.6802e-07
11:134897304 A G 0.262531 6.3571e-06
11:134902536 A G 0.979890 4.1658e-06
11:134903758 A G 0.057273 6.9822e-06
11:134907724 G A 1.882822 8.1916e-06
11:134907848 C T 0.069367 -7.2446e-06
11:134925231 A C 0.068442 -8.7493e-06
11:134930591 A G 0.058841 3.8191e-05
11:134934181 G A 0.302054 -3.6138e-06
11:134936055 C A 0.191539 1.0626e-05
11:134942100 T C 0.344365 5.8135e-06
11:134945120 G T 0.032268 5.2395e-06
12:190980 G A 0.048713 2.8168e-06
12:192843 A G 1.135048 4.8321e-06
12:193920 C T 0.208137 -2.4119e-05
12:197841 T C 1.109661 4.1892e-05
12:199049 G A 0.024356 -6.9089e-06
12:200467 G C 0.076214 1.3909e-05
12:202094 C T 0.390915 2.1269e-05
12:203339 G C 0.114299 -1.0550e-05
12:203692 A G 0.032791 3.0296e-05
12:207033 T C 0.032475 3.0790e-05
12:207691 G T 1.223440 1.7567e-04
12:207857 G A 1.333421 3.1082e-05
12:208819 T C 1.109797 -9.7961e-06
12:209354 T C 0.748634 8.7945e-06
12:216039 C T 0.525521 -1.3310e-05
12:217482 T A 1.334515 -1.4761e-06
12:217616 A G 0.054982 1.5676e-05
12:219988 G A 0.733155 -4.3450e-05
12:224000 A C 0.634730 2.1076e-05
12:225384 C A 1.568780 -1.7356e-05
12:229541 G A 0.065416 -1.4531e-05
12:231904 A G 0.100077 6.3051e-06
12:234249 C T 0.483057 1.5191e-05
12:234561 T C 0.406269 9.7392e-06
12:235962 A G 0.901018 -4.1495e-07
12:237404 C T 0.538845 2.6704e-05
12:237521 A G 1.669677 1.4088e-05
12:239854 C T 0.829295 -4.5818e-06
12:242230 C T 1.715554 1.8827e-06
12:243196 C T 0.064722 -1.8446e-05
12:244527 G A 0.690756 -1.3304e-05
12:244664 T C 0.541894 2.5493e-05
12:248202 G C 1.202633 1.7633e-06
12:250239 G A 0.554358 -3.6728e-07
12:250605 G A 0.134174 -2.2108e-06
12:257088 A G 0.191604 4.9762e-06
12:258346 G T 0.786107 7.5257e-05
12:261838 T C 0.106282 -1.4131e-05
12:264188 C T 0.122985 -1.3072e-05
12:264305 A G 0.109029 -7.3122e-05
12:264688 T C 0.235638 -7.0666e-05
12:267237 A G 0.054815 -4.4136e-06
12:268155 T C 0.070339 -1.2523e-05
12:269144 T C 0.502555 2.4717e-05
12:270104 A G 0.737269 -1.5965e-06
12:270229 A G 1.208647 5.9091e-07
12:270773 G C 1.009380 -8.4496e-06
12:270805 T C 0.700187 -5.3879e-06
12:270896 G A 0.151027 -3.4158e-05
12:271806 C T 1.794991 -6.9671e-06
12:274647 C T 0.643284 2.4744e-06
12:280761 T C 0.731577 2.7966e-06
12:281948 A G 0.143364 2.0434e-05
12:282654 A G 0.146917 1.3625e-05
12:294443 A G 0.160730 -4.1730e-05
12:298247 A G 0.112565 -5.7461e-07
12:298782 T A 1.937559 3.4387e-05
12:300500 C T 0.121877 1.8682e-05
12:301428 T G 0.931089 -1.0189e-05
12:303320 T G 0.844934 8.2751e-06
12:309955 A G 0.087454 -5.9162e-06
12:310901 C T 0.898145 2.2760e-05
12:311816 T C 0.968157 2.1209e-05
12:313572 C T 0.084452 -8.2077e-07
12:317384 C T 0.032652 4.9365e-06
12:318601 T C 0.967923 -1.7392e-05
12:319125 G A 1.034695 -2.5087e-05
12:326778 C A 0.030364 7.2196e-06
12:327326 G A 0.091965 -8.3188e-06
12:327979 A C 0.071865 -5.6966e-06
12:328559 T C 0.027705 -1.2163e-05
12:328728 A G 0.052531 -8.1272e-06
12:329703 A G 0.041869 2.2106e-05
12:332190 A G 0.054917 8.9713e-06
12:332662 G C 0.249795 8.9595e-06
12:333193 T C 0.042692 -5.4015e-06
12:337758 A C 0.025924 -1.9183e-06
12:339320 A G 0.132590 -8.0045e-06
12:339955 G A 0.525307 -5.6641e-05
12:340138 T G 0.128133 -1.1968e-05
12:341156 A G 1.570307 -2.6051e-05
12:341376 C T 0.786733 -3.4056e-05
12:346707 C T 0.213961 1.0849e-05
12:348728 A C 0.114234 1.8823e-06
12:349298 T C 1.318115 1.9522e-06
12:351197 A G 0.496717 -2.4749e-05
12:351323 T C 0.248649 -3.1704e-06
12:384297 G C 0.039724 -1.2570e-05
12:388207 T C 0.021585 -1.1820e-05
12:388754 C T 0.040631 -5.0269e-06
12:413738 T C 0.031217 -9.4976e-06
12:413853 G A 0.053724 1.2237e-05
12:414899 T C 0.062642 9.7931e-06
12:418006 A G 0.040342 -1.2715e-05
12:418326 T C 0.310203 -7.4771e-06
12:422780 G A 0.093488 -1.6837e-05
12:423827 T C 0.021895 -1.1256e-05
12:427904 C A 0.032733 -8.9169e-06
12:435239 C T 0.620179 1.4371e-05
12:436454 T G 1.716203 -4.6272e-06
12:437591 T G 0.567454 5.0244e-07
12:443085 A C 0.021242 -1.1491e-05
12:443795 C T 0.513111 1.3570e-06
12:476320 C G 0.061408 2.1262e-05
12:478688 A G 0.072328 1.0313e-05
12:486761 T C 0.050338 7.7034e-06
12:496962 C T 1.466619 1.0442e-06
12:497910 G T 1.500158 3.0155e-06
12:498875 G A 0.054870 -5.5896e-06
12:505920 T C 1.506172 6.9281e-06
12:506074 T C 0.022136 3.6574e-06
12:516552 C T 0.092020 2.8527e-06
12:524031 A G 0.031000 -1.6467e-05
12:526569 T C 0.037724 -1.0214e-05
12:528351 C T 0.082045 2.0358e-05
12:535812 A G 0.511231 3.7062e-05
12:540994 G A 1.413167 7.8936e-06
12:547329 C A 0.089769 6.2346e-06
12:547683 C T 0.480956 2.5734e-05
12:549243 A G 0.543360 -3.4271e-06
12:550660 G C 0.056420 7.3831e-06
12:551895 T C 1.079484 1.3204e-05
12:555500 A G 0.548242 -6.3211e-06
12:557608 C G 0.136503 1.5378e-05
12:558423 T C 0.478188 -1.5965e-05
12:565142 G T 1.980104 1.5663e-05
12:572836 T C 0.124032 1.5038e-06
12:573322 G T 0.370156 -2.0840e-05
12:574517 G C 0.159962 1.9370e-05
12:577064 C T 0.052388 -1.5530e-05
12:578021 C T 0.048709 1.0779e-05
12:578349 A C 0.788694 -1.4114e-05
12:578884 A G 0.958101 8.0062e-06
12:583004 A G 0.113863 -1.6834e-06
12:588887 T G 0.055135 -9.1982e-06
12:588935 A G 0.101801 1.7376e-06
12:589655 T C 0.818502 2.3530e-05
12:592399 T C 0.312413 3.4333e-07
12:593509 T C 0.115380 -2.1264e-06
12:594525 A G 0.657213 -6.7673e-06
12:598755 T G 0.170957 -5.2387e-06
12:598962 T C 0.130829 9.4958e-06
12:603513 G A 1.510167 4.1618e-06
12:605206 C A 0.036623 -9.2698e-06
12:608032 A G 0.170491 4.8559e-06
12:609541 T C 0.209579 1.6705e-05
12:612886 C T 0.042008 3.6919e-05
12:618129 A G 0.175550 -1.0393e-05
12:618496 G A 0.114353 -2.5999e-06
12:618638 A G 0.033233 1.3428e-05
12:622560 A G 0.404718 2.0464e-06
12:622926 G A 1.725305 1.9040e-05
12:623129 G A 0.524586 1.3526e-05
12:624659 G A 1.620777 1.2916e-05
12:624825 A G 0.053027 -4.5349e-08
12:627419 G A 1.566859 1.8332e-05
12:628076 C T 0.324921 6.2659e-06
12:628090 A G 0.109600 -1.2399e-05
12:629655 T C 1.350127 1.0585e-05
12:630107 C A 0.411440 -7.1147e-06
12:630984 G A 0.337766 -5.1717e-06
12:631301 A C 1.148681 8.9645e-07
12:634113 C T 0.102984 -8.9393e-06
12:634584 G A 0.922239 9.9159e-06
12:636729 G A 0.123998 7.6235e-06
12:636770 G T 0.530094 -6.6606e-06
12:637684 T C 0.032285 1.1904e-07
12:640384 T C 0.824494 -1.2344e-05
12:644337 A G 0.137652 -2.1061e-05
12:645899 G A 0.453924 -1.3628e-06
12:649775 G A 0.344756 1.6589e-05
12:650860 T C 0.060884 -9.0653e-06
12:654427 G A 0.070223 -5.8695e-06
12:657404 A G 0.456226 1.3954e-06
12:658993 T C 0.076003 -3.0312e-07
12:661031 G A 0.748090 -5.0807e-06
12:661656 G A 0.582114 3.1623e-06
12:662873 T C 0.049773 -7.0719e-06
12:664494 A G 0.188160 1.7851e-05
12:665655 A G 0.101288 -4.4611e-05
12:667910 G A 0.618805 -6.3025e-06
12:668303 G A 0.102093 7.6637e-06
12:668431 C A 0.057637 7.2460e-06
12:669038 G C 0.239878 -2.0831e-05
12:669310 T G 0.217578 1.0337e-05
12:670520 T C 0.052350 6.5623e-06
12:670595 A G 0.145033 -2.5269e-05
12:671670 T C 0.902102 3.2676e-06
12:672118 A G 0.642145 4.3047e-06
12:672351 A C 0.710549 5.5690e-06
12:673078 T G 0.104038 4.0469e-06
12:673157 G A 0.033175 -7.3864e-06
12:673183 A G 0.133382 -8.7631e-06
12:673788 G A 0.144669 8.6216e-06
12:675339 C T 0.034107 -6.3937e-06
12:676543 T C 0.596461 -1.6496e-05
12:677756 C T 0.825079 -3.7349e-05
12:678210 G A 1.675127 1.6748e-06
12:680289 T A 1.548096 -8.0611e-06
12:683946 A G 0.961500 9.5410e-06
12:685878 T C 0.928747 1.0253e-05
12:694854 T C 0.412640 -6.9865e-06
12:697485 C T 1.007714 1.9197e-05
12:701380 A C 0.137043 -4.2653e-05
12:707377 T C 0.050902 -3.4192e-05
12:709098 C A 1.005685 1.0014e-05
12:711135 T C 0.030925 -7.3524e-06
12:717138 A G 1.665043 1.8556e-05
12:719236 C T 0.368622 2.2433e-05
12:719335 T C 0.534704 -2.3552e-06
12:721030 A C 0.344222 -1.1293e-05
12:728564 T C 0.207671 -3.6657e-06
12:729505 A G 0.094896 4.9077e-05
12:731886 A T 0.090041 1.3840e-05
12:733408 G A 0.166166 -3.6434e-05
12:735768 A G 0.257455 -1.8377e-05
12:748585 A G 0.149035 6.4172e-06
12:751308 G T 0.688467 5.1925e-06
12:751753 T C 1.025029 -4.8135e-06
12:756351 A G 0.034250 -9.4050e-06
12:756714 T C 0.042263 -7.0526e-06
12:756901 A G 0.667820 -1.0136e-05
12:771016 T C 0.179630 -2.6702e-05
12:771045 C A 0.383745 4.7750e-06
12:773051 A G 0.033889 -3.1478e-06
12:773262 C A 0.413024 -7.0740e-06
12:773456 T C 0.740505 -1.3539e-05
12:779906 A G 0.333251 1.5549e-05
12:785846 T G 0.143602 1.1013e-05
12:787607 G A 0.020348 2.6282e-05
12:788210 C T 1.027559 8.6226e-05
12:794861 A C 0.026685 -1.4998e-05
12:795983 G A 0.250417 -2.4114e-05
12:804463 T C 0.074677 -1.5074e-05
12:809348 G A 0.041036 3.6651e-06
12:813411 G A 0.438190 -5.9545e-06
12:815484 T G 0.151333 1.7344e-05
12:825782 C T 0.559308 -9.5593e-06
12:828078 C T 0.075360 2.1823e-06
12:830349 A G 1.207505 3.8371e-05
12:837494 G T 0.048621 -1.1695e-05
12:838879 T G 0.027382 -3.3085e-07
12:841006 T C 0.038381 1.2882e-05
12:843202 T C 0.135276 -3.1008e-06
12:847007 A G 0.021766 1.3017e-07
12:850419 C T 0.131369 1.3997e-05
12:850613 C T 0.031924 2.5990e-05
12:854331 C T 0.960307 7.8773e-06
12:857224 G A 1.056151 -1.2048e-05
12:859250 C G 0.073905 1.1669e-05
12:859474 C A 0.100244 9.1656e-06
12:864520 A G 0.065671 1.4134e-06
12:878664 G A 1.592076 5.7968e-05
12:887127 T C 0.126817 4.4451e-06
12:889902 G T 0.484628 8.4200e-06
12:890365 T C 0.023676 1.0096e-05
12:891662 G A 0.338340 2.3697e-06
12:898400 A C 1.519802 2.5169e-05
12:903636 G A 0.036412 -2.7429e-06
12:908283 T C 1.392747 2.2301e-05
12:913102 G A 0.023268 1.1758e-06
12:916691 G A 0.048478 2.3229e-05
12:922065 C T 0.079488 -1.7230e-05
12:925749 T C 0.040193 3.9346e-06
12:926248 C T 1.068075 2.3674e-05
12:927767 G A 0.031357 -1.7569e-06
12:932273 T C 0.021113 -1.2459e-05
12:932555 C T 0.034107 -4.5458e-06
12:962461 T G 0.337443 -5.2968e-06
12:968400 A C 0.302414 -2.7751e-06
12:970990 G A 0.043905 -1.6120e-06
12:971291 T C 0.135932 -7.1388e-06
12:974326 C G 0.205461 -9.0513e-06
12:979397 A G 0.032774 -1.3944e-06
12:984021 G A 0.296522 -8.0650e-07
12:988558 T C 1.181115 -8.8425e-06
12:990912 C A 1.705392 -1.6488e-06
12:998365 T G 0.773558 1.2531e-05
12:1001807 A G 0.801634 -9.4142e-06
12:1009056 A G 0.481279 -2.0743e-05
12:1009972 A G 0.060299 -6.8746e-07
12:1010477 G C 0.053891 3.5117e-06
12:1015469 C G 0.401437 8.6862e-06
12:1016910 C T 0.317336 4.0038e-05
12:1022352 G A 0.283334 5.8788e-05
12:1022569 C A 0.033359 -2.0976e-06
12:1024594 T G 0.908161 -2.1729e-05
12:1036042 T C 0.079199 2.7182e-05
12:1038506 T C 0.062016 -2.9588e-05
12:1064438 C T 1.054652 -1.0443e-05
12:1068184 C T 0.367409 3.1616e-05
12:1068876 T C 0.032200 4.8540e-06
12:1069638 G C 0.202993 8.1756e-06
12:1072390 G A 1.636998 1.5224e-05
12:1077894 C T 1.618329 1.1285e-05
12:1078547 A G 0.022837 8.5686e-06
12:1079129 A G 0.747050 -1.6229e-06
12:1079168 T C 0.125487 -6.1412e-07
12:1079768 T G 0.072168 -2.2103e-05
12:1080007 C T 1.675273 -2.2658e-05
12:1080854 T C 0.754152 7.5001e-06
12:1081655 G A 0.459364 2.4380e-05
12:1083385 G A 0.343783 1.0449e-05
12:1083788 C A 0.070812 1.2297e-05
12:1084783 C T 1.719800 -2.0939e-05
12:1085736 T C 0.129271 -1.3699e-05
12:1089432 T G 0.079342 -2.0334e-05
12:1102037 G A 0.068486 -7.3246e-06
12:1110825 G A 0.082789 -6.5105e-06
12:1116587 T C 0.098041 1.2241e-05
12:1122450 C T 0.108740 4.4601e-06
12:1125475 G A 0.790442 1.2408e-06
12:1130107 G T 0.066266 -1.1513e-05
12:1130520 A G 0.027185 -1.5893e-05
12:1137217 G A 0.077642 1.0410e-05
12:1140471 G A 0.158469 2.7624e-05
12:1144781 G T 0.402498 -1.6391e-05
12:1145361 T C 0.034199 -1.4681e-05
12:1153025 C T 0.638004 -1.7292e-05
12:1153596 G A 0.905590 1.1274e-06
12:1154432 G A 0.114241 1.3827e-06
12:1163115 C T 1.225082 -2.7122e-06
12:1167407 C T 0.095715 -7.8185e-06
12:1179785 G C 0.059028 1.9371e-06
12:1181406 G T 0.034134 2.9772e-06
12:1184084 A C 0.533742 -1.7835e-05
12:1200745 T C 0.155032 9.4533e-06
12:1205421 T G 1.423478 5.5281e-06
12:1206055 T C 0.053870 -1.3604e-05
12:1218935 C T 0.081541 -5.8207e-06
12:1221869 A G 0.125256 -1.3626e-06
12:1222985 G A 0.034396 2.2504e-05
12:1224123 T C 0.488894 -1.8831e-06
12:1238051 T C 1.411273 5.4092e-06
12:1240605 A G 0.175672 3.0642e-06
12:1241614 T C 0.126616 4.5360e-06
12:1244638 A G 0.032380 -2.3048e-05
12:1248842 C A 0.107829 -4.1443e-05
12:1255687 G A 0.134242 8.7722e-06
12:1256950 T C 0.054822 1.2925e-06
12:1261573 G A 0.121510 -1.1465e-05
12:1261717 C A 0.219935 1.0242e-05
12:1268790 A G 0.034379 1.7138e-05
12:1272171 A G 0.437601 1.5963e-05
12:1278294 G A 0.064267 -8.5735e-06
12:1298657 A G 0.032227 -4.2152e-05
12:1301749 T C 0.049705 5.2114e-07
12:1306730 A G 0.551543 -1.2225e-05
12:1312936 C T 0.090061 6.6023e-06
12:1317253 C T 0.600286 -1.1836e-05
12:1322025 A C 0.038483 -3.6866e-06
12:1325512 C T 0.043110 4.9601e-06
12:1331984 A G 0.036711 -1.8618e-05
12:1336910 C T 1.960994 1.4798e-05
12:1350862 A C 0.130448 2.2553e-05
12:1357185 C T 0.061533 3.7511e-06
12:1357568 A G 0.026984 -3.1985e-05
12:1371969 G A 0.896203 -4.7594e-06
12:1373551 A G 0.092584 4.9366e-06
12:1377434 G A 0.044269 1.5549e-05
12:1382533 A G 0.068517 -6.4373e-06
12:1388465 C A 0.059500 -1.4852e-05
12:1405238 G A 0.317744 8.7677e-06
12:1419418 A G 0.103596 1.7626e-05
12:1420632 A G 0.080005 -1.2630e-05
12:1428353 T C 0.748321 -5.7586e-06
12:1429798 C T 0.040764 2.5759e-06
12:1430771 C T 0.051813 1.0675e-05
12:1437726 C A 0.171847 -2.5366e-05
12:1447627 T C 0.057964 -1.0977e-06
12:1452134 T G 0.090085 -2.0080e-05
12:1459028 A G 0.329310 2.3105e-05
12:1463373 G A 0.055964 -2.1605e-06
12:1472655 T C 0.081344 5.4058e-06
12:1483296 C T 0.698619 -2.0892e-06
12:1483348 C T 0.055312 -6.1348e-06
12:1496716 T C 0.543594 3.9583e-06
12:1497010 G A 0.060989 -2.5787e-05
12:1509839 A G 0.050715 1.0269e-05
12:1510505 G A 1.138927 -9.4365e-06
12:1510592 A G 0.140912 9.5531e-07
12:1513089 C T 0.195344 -2.3538e-05
12:1523459 C T 0.039220 -2.2384e-05
12:1535221 G A 0.224636 -4.6612e-05
12:1537749 A C 0.053493 1.4160e-05
12:1540312 A G 0.086991 -3.2689e-06
12:1542034 T C 0.067680 -1.8929e-05
12:1548388 A G 0.088161 7.6997e-06
12:1553450 C T 0.110382 -1.0404e-05
12:1556729 C T 0.121574 -5.0876e-06
12:1560879 G A 0.060330 9.2990e-06
12:1565332 T C 0.071808 3.8148e-06
12:1571319 A G 0.058650 -7.7057e-07
12:1580037 G A 0.069805 3.3004e-06
12:1590758 T C 0.724312 -4.0017e-06
12:1595954 C T 0.504238 -2.4354e-05
12:1596299 A G 0.764702 8.9312e-06
12:1598836 A G 1.678101 3.3540e-05
12:1600057 T C 0.045289 -9.2949e-06
12:1600160 A G 0.062679 -6.6837e-07
12:1601024 G A 0.066171 6.6792e-06
12:1601540 T C 0.061030 -1.0333e-05
12:1601896 T C 1.260297 -1.0386e-05
12:1605860 A G 0.062349 6.7231e-06
12:1606029 T C 0.027763 -9.7017e-06
12:1606052 T C 0.349264 1.4994e-05
12:1607145 A G 0.085604 3.6035e-05
12:1607334 A G 1.305882 -8.7926e-06
12:1609142 C G 0.149602 7.7121e-06
12:1613442 A G 0.910789 -1.0444e-06
12:1618266 A G 1.355754 4.9741e-06
12:1618780 G T 1.483111 1.0111e-05
12:1622997 A G 0.121788 -1.1720e-05
12:1626838 C T 0.138900 -1.0963e-05
12:1627865 T C 0.928182 -1.3950e-05
12:1629919 A C 1.330167 8.3939e-06
12:1633173 T C 0.074684 -5.8132e-06
12:1633492 G T 1.509708 -7.4958e-06
12:1634821 T C 0.039659 -1.9487e-05
12:1636930 T C 0.234091 -2.1728e-06
12:1637130 G T 0.149609 -3.0366e-05
12:1637963 C T 0.491404 4.4637e-06
12:1638755 A C 0.548276 1.5611e-05
12:1638868 A G 1.090445 -1.4865e-05
12:1641787 C T 0.293211 -3.3786e-05
12:1643287 C T 0.288574 -2.8498e-05
12:1644113 A G 0.045044 1.8710e-05
12:1644376 A G 0.345320 -9.5324e-06
12:1644885 G A 0.977731 1.0839e-05
12:1647679 G A 0.041209 8.6317e-06
12:1647926 T C 0.031319 -1.1536e-05
12:1648770 T C 0.030609 -1.3957e-05
12:1648977 C T 0.383976 -1.7227e-05
12:1653106 A G 1.329120 2.6718e-05
12:1653529 A C 0.475550 3.0016e-05
12:1656182 G A 0.227530 8.6723e-06
12:1660733 C T 1.210384 1.6348e-05
12:1662065 T C 0.103810 -1.5051e-06
12:1662654 G C 0.061112 -2.8284e-06
12:1663087 T C 0.060966 -1.1448e-05
12:1664013 C T 1.366552 -1.0165e-05
12:1666776 A G 0.047666 1.8279e-05
12:1668893 T G 1.967372 -4.4641e-06
12:1671057 T G 0.183577 9.4310e-06
12:1672024 T C 1.892317 -1.1867e-05
12:1672049 A G 0.074177 1.1018e-05
12:1672820 G T 0.041454 6.8969e-06
12:1674239 T C 0.294404 1.0949e-06
12:1674288 C T 0.125511 2.0976e-05
12:1675847 A G 0.346456 1.1143e-05
12:1676162 C A 0.150075 1.3958e-05
12:1677119 C T 0.742797 2.0338e-05
12:1678436 A G 0.069962 2.6504e-06
12:1679784 T G 1.234812 8.3430e-06
12:1679865 T C 0.077380 -3.0728e-06
12:1679964 T C 0.054061 7.7029e-06
12:1682177 T C 1.865122 8.2031e-07
12:1682537 C T 1.519870 3.4643e-06
12:1682583 A G 0.065294 8.2690e-06
12:1682655 A G 0.349522 -6.9126e-06
12:1682757 G A 0.669898 -1.1369e-05
12:1684934 G A 1.920291 -1.7376e-05
12:1687412 G A 0.296087 2.9632e-05
12:1687856 T G 0.060547 -1.5342e-06
12:1690140 C T 0.125555 9.2619e-06
12:1698010 G A 1.735256 -5.3082e-05
12:1707369 A G 0.071587 2.4789e-05
12:1711681 G A 1.653041 -7.2565e-05
12:1714875 C T 1.691306 -5.6467e-05
12:1718086 A G 0.075877 1.5524e-06
12:1719096 C G 0.879085 -1.3446e-05
12:1721804 T C 1.426049 -3.6795e-05
12:1724200 T C 1.336198 -7.0495e-06
12:1726972 T G 0.022520 -1.5323e-05
12:1727839 G A 1.665325 -3.3426e-05
12:1729338 C T 0.663571 -1.2577e-05
12:1729635 G T 0.414353 2.5894e-06
12:1731566 G A 1.290144 -1.4200e-05
12:1732006 C T 1.583542 -5.9435e-06
12:1732205 A C 1.262558 3.0556e-07
12:1732310 G C 0.159387 1.6093e-05
12:1734046 A G 0.057603 -2.1769e-05
12:1734270 G C 1.113605 9.7098e-06
12:1734452 T C 0.048305 4.7891e-06
12:1737259 G T 0.024516 -3.7130e-06
12:1737580 T C 0.210633 1.6230e-05
12:1740171 G C 0.039931 9.0759e-07
12:1742249 A G 0.069642 1.5110e-06
12:1744621 C A 0.094722 -1.0095e-05
12:1744776 A C 1.521903 2.2631e-05
12:1747473 C A 0.059708 9.9396e-06
12:1748650 A C 1.636018 3.5767e-07
12:1750597 A G 0.293122 2.0488e-05
12:1751068 C T 0.027056 -9.8932e-06
12:1751487 G C 0.028732 -1.1193e-06
12:1753734 T C 0.139270 8.7065e-06
12:1754638 G T 0.037711 2.1659e-05
12:1755654 T C 1.371458 2.0506e-05
12:1755960 A G 0.152567 -2.0601e-07
12:1758398 T C 0.031384 -1.6610e-05
12:1759929 T G 0.857551 -2.6658e-06
12:1760417 A G 0.068680 4.1862e-06
12:1761523 T C 0.506893 -1.8792e-05
12:1763876 G A 1.563157 4.7909e-05
12:1765933 G C 0.110685 -3.1263e-06
12:1765999 C T 0.734671 -1.7528e-05
12:1769533 G T 0.033944 -1.0831e-06
12:1772480 A G 0.092122 -1.6626e-06
12:1773308 A G 1.394730 -6.7940e-05
12:1777021 T G 1.815947 1.8264e-05
12:1778134 G A 1.706007 -8.4208e-06
12:1780722 T C 0.274787 -5.2780e-06
12:1783330 A G 0.041233 -3.2426e-06
12:1787616 C A 0.114608 1.4403e-05
12:1789904 A G 0.052837 -3.5202e-06
12:1795687 T C 0.198655 -1.8463e-05
12:1800428 A G 0.070155 3.0842e-05
12:1807323 T G 0.051847 -3.0980e-06
12:1835253 A G 0.290406 -4.6256e-05
12:1838168 A G 0.136095 -4.1963e-06
12:1848264 C T 0.030993 2.3718e-05
12:1856953 G T 0.316445 -2.6556e-05
12:1860541 A G 0.635651 -3.3884e-05
12:1875163 A C 0.045568 8.5616e-06
12:1878535 T C 0.936410 -2.2977e-05
12:1883378 A G 0.037850 -3.1306e-05
12:1890199 A G 0.254569 1.5490e-05
12:1902354 C T 0.285554 -2.4209e-05
12:1910786 T C 0.059004 -1.0669e-06
12:1912526 C T 1.381246 7.1827e-06
12:1912673 T C 0.156538 1.5576e-05
12:1914066 A G 0.295173 6.4613e-07
12:1917188 C T 0.041760 -2.2037e-05
12:1917392 A C 0.021317 -3.8225e-06
12:1918234 C T 0.128272 -2.7032e-05
12:1922035 A C 0.034416 6.2505e-07
12:1922305 G A 0.058093 -3.4769e-06
12:1922816 T C 0.091792 1.6065e-05
12:1923040 G T 0.567043 -1.1791e-05
12:1923211 T C 0.073239 6.1125e-06
12:1923626 T C 0.063135 -4.4504e-06
12:1923853 A G 0.148355 1.0797e-05
12:1924678 C T 0.264170 -6.3271e-06
12:1928338 A C 0.135558 -3.4263e-07
12:1929958 A G 0.966964 -5.7736e-07
12:1934920 G T 1.124512 1.7236e-05
12:1935073 G A 1.447865 -6.3821e-06
12:1936988 A C 1.065909 -1.6625e-05
12:1937023 T C 0.132991 2.7672e-06
12:1937878 A G 0.075333 -1.7152e-05
12:1937952 C T 0.142946 2.2004e-05
12:1938767 A G 0.269446 1.0573e-05
12:1939252 A C 0.924028 2.8874e-05
12:1942408 A G 0.038809 -2.2372e-05
12:1942557 T C 0.343015 1.2414e-05
12:1945468 G A 0.035855 -7.0119e-06
12:1945499 A G 0.971367 -1.9752e-05
12:1946012 C T 0.095668 -1.4011e-05
12:1949234 A C 1.744765 4.0284e-07
12:1951805 G A 0.021810 -2.5056e-06
12:1958693 A G 0.041264 -1.0503e-05
12:1962759 C T 1.575243 8.3876e-06
12:1963359 T C 0.022452 5.3784e-06
12:1964846 A G 0.078036 3.9008e-06
12:1966651 G A 0.169583 1.3554e-06
12:1969834 C T 0.023047 5.4678e-06
12:1971518 G T 0.231399 2.4410e-05
12:1975014 C T 1.502116 5.3727e-06
12:1978632 T C 0.075258 8.1840e-07
12:1983649 A G 0.026485 1.5368e-05
12:1983744 C T 0.220217 1.5516e-05
12:1987712 G A 0.095892 -1.5945e-05
12:1988912 A G 0.200644 1.5564e-05
12:1989354 T C 0.029827 -9.0114e-06
12:1990391 T C 0.038612 -8.4625e-06
12:1992889 A G 0.152557 1.4567e-05
12:1995403 C T 1.775384 -2.4632e-06
12:1996476 C T 0.036035 -2.6618e-05
12:2007347 G C 0.250149 -6.1478e-06
12:2016250 C A 1.469046 7.6927e-07
12:2022148 A G 0.029289 -1.5217e-05
12:2024274 A C 0.151870 -3.0705e-06
12:2026808 T C 1.221614 -2.9045e-05
12:2026893 T C 0.067888 -3.4413e-06
12:2028482 T G 1.822373 -2.3143e-05
12:2030515 T C 0.052208 -3.4794e-06
12:2032515 C T 1.493158 1.9939e-06
12:2036141 C T 1.119970 2.3027e-07
12:2037035 A G 0.022415 -7.0210e-06
12:2038193 G C 0.180418 -1.4404e-06
12:2041048 T C 0.223841 -6.1857e-06
12:2041419 T C 0.117766 -7.1955e-06
12:2041906 A G 0.494552 1.9115e-05
12:2041935 T C 0.028664 1.8320e-05
12:2042111 C T 0.079294 -4.1451e-06
12:2042781 T C 0.040454 7.6732e-06
12:2043365 T C 0.417253 -9.3305e-06
12:2043618 T G 0.945443 3.3256e-06
12:2045085 A G 0.426260 1.0479e-05
12:2045191 T C 1.354459 -4.2254e-05
12:2045640 G A 0.169267 -3.6027e-05
12:2056363 T C 0.585388 1.0568e-05
12:2062075 T C 0.072838 1.9021e-05
12:2064666 C T 0.081997 -1.8279e-06
12:2075652 A G 0.971210 -7.8137e-05
12:2089230 C T 0.603265 -2.2296e-05
12:2089595 T C 0.071675 -3.5903e-06
12:2091012 C A 0.313668 4.1735e-05
12:2091257 T C 0.990324 1.7359e-05
12:2102086 C A 0.072885 2.3214e-05
12:2106392 T G 0.055866 1.7278e-05
12:2107301 C T 0.356301 -4.0987e-05
12:2109251 T C 0.182819 -1.9743e-05
12:2116369 A T 0.920468 1.1245e-05
12:2127905 G T 1.361279 -1.8069e-05
12:2129566 T C 0.044878 -1.9385e-06
12:2129644 T C 0.063403 -1.3531e-05
12:2132117 G T 0.082554 -8.3744e-07
12:2132285 A G 0.074565 -5.1098e-07
12:2133101 A C 0.795324 -1.9793e-05
12:2133390 C T 0.245858 1.4677e-06
12:2133989 A G 0.053136 1.0619e-05
12:2138688 A C 0.084866 2.3499e-05
12:2138793 A G 0.133718 -2.7267e-05
12:2139492 C A 0.048373 -1.3574e-05
12:2142982 A G 1.004814 -9.0079e-06
12:2145998 A C 0.139566 -1.8247e-05
12:2147380 C T 0.022327 1.0933e-05
12:2147403 A G 0.242027 9.2742e-08
12:2148227 T G 0.043062 1.4328e-05
12:2153616 A G 0.315643 9.6117e-07
12:2157172 T C 0.095498 -9.8186e-06
12:2158246 A C 0.132406 -2.2272e-05
12:2159687 T C 0.039248 1.7526e-05
12:2164026 G A 0.522764 -1.9856e-05
12:2169847 A G 0.049002 2.7163e-06
12:2169913 A G 0.149480 -2.7146e-05
12:2170433 A C 0.423461 -7.0032e-06
12:2170893 A G 0.056508 1.8127e-05
12:2173805 G A 0.916704 2.2724e-05
12:2174387 G A 0.162770 -1.5045e-05
12:2174748 C T 0.020674 8.9074e-06
12:2174904 T C 0.228312 -1.0801e-05
12:2175303 G A 0.061734 -2.7725e-05
12:2175413 T C 0.058729 5.4335e-06
12:2177771 G A 0.654928 2.2997e-05
12:2178458 G A 0.068853 -2.5821e-05
12:2178661 T C 0.387570 2.2415e-05
12:2180891 A C 0.041984 -1.0933e-05
12:2184847 T C 1.566387 8.3453e-07
12:2191170 T C 0.071889 1.1192e-06
12:2195114 T C 1.832304 -1.2326e-05
12:2204129 T C 0.037966 2.1434e-05
12:2205629 T C 0.087080 -2.9798e-06
12:2206027 G C 0.646551 -3.0170e-05
12:2207601 G A 1.304325 1.7260e-06
12:2208255 A G 0.051116 2.6708e-06
12:2208390 C A 0.209089 3.2851e-05
12:2210352 G T 1.354217 3.9126e-06
12:2218006 C G 0.247714 -2.6680e-06
12:2219487 T C 0.025053 -6.2966e-06
12:2222463 A G 0.069890 -3.5462e-06
12:2225069 C T 1.726059 -7.5598e-06
12:2230996 A C 1.460023 4.6698e-06
12:2231744 C T 0.020460 5.9522e-06
12:2236042 A G 1.533833 -5.1276e-06
12:2258728 T C 0.025495 -1.6949e-05
12:2259519 A C 0.034151 1.0750e-06
12:2270942 T G 0.899906 1.5818e-06
12:2272321 G A 1.896333 -1.4071e-05
12:2274606 A G 0.061595 -4.8814e-06
12:2274919 G A 0.034994 -3.0340e-05
12:2275587 G A 0.103137 3.4850e-06
12:2280807 G A 0.850955 -1.2724e-06
12:2281369 A G 0.305777 -3.8103e-06
12:2282683 G T 0.053914 4.9892e-06
12:2283195 T C 0.638929 1.0290e-05
12:2287097 A G 0.092557 1.7879e-06
12:2289651 G C 0.803160 2.9033e-05
12:2294491 T C 0.033430 2.7291e-05
12:2299048 T C 0.775806 1.2296e-05
12:2303269 T C 0.076591 1.3595e-05
12:2308797 C T 0.131696 -1.0937e-05
12:2317604 A G 0.156361 1.3792e-05
12:2333743 A G 0.104283 5.4848e-06
12:2337138 A G 0.264132 2.2008e-06
12:2338396 T C 0.872160 1.7622e-05
12:2340001 C T 0.038819 3.6540e-06
12:2344253 T G 0.040947 -6.1774e-06
12:2344560 T C 0.039594 1.7533e-05
12:2349584 C G 0.671441 1.2832e-05
12:2358844 T C 0.084533 1.7030e-05
12:2358899 T C 0.040237 -3.0035e-05
12:2362198 T C 0.151979 -6.1460e-06
12:2375199 T C 0.058990 2.2443e-05
12:2384223 G A 0.103045 1.0337e-05
12:2384815 G C 0.067905 1.2369e-05
12:2395626 A C 0.027457 1.1498e-05
12:2401270 A C 0.059276 1.5614e-05
12:2401377 G A 0.020895 3.2039e-06
12:2402990 T A 0.058671 7.2859e-06
12:2406103 C T 0.023143 1.9706e-05
12:2408635 T C 0.196952 -1.8746e-06
12:2416997 A G 0.038547 1.2415e-06
12:2419896 T A 1.560386 -1.2396e-05
12:2420607 G A 0.032839 -8.8363e-06
12:2421588 G A 1.580594 1.8963e-05
12:2436522 T C 1.235122 2.0815e-05
12:2436801 T C 1.406136 1.3676e-05
12:2437120 T C 0.053663 -1.5147e-05
12:2438144 T C 0.170640 -9.4990e-06
12:2438641 G A 1.460261 8.6626e-06
12:2441421 A G 0.109427 -3.0444e-06
12:2445777 A C 0.031805 1.0917e-06
12:2455420 G T 0.087885 -1.4456e-05
12:2455688 G A 0.119664 -2.2420e-06
12:2458571 G A 0.123730 2.3857e-05
12:2458950 A G 0.191087 -2.6036e-05
12:2459357 T C 0.036623 -2.2141e-07
12:2460107 A G 0.496575 -1.4900e-05
12:2463738 T C 0.385686 3.6089e-06
12:2464014 G A 0.148035 6.5279e-06
12:2465477 C T 0.628869 -8.2013e-06
12:2465891 A G 0.175574 2.8336e-06
12:2467682 T C 0.056400 2.8012e-06
12:2473761 G A 0.820136 1.5735e-06
12:2474661 T C 0.767153 -1.5533e-05
12:2479518 A G 0.055043 -3.7548e-05
12:2481916 A C 1.661877 -1.5515e-05
12:2501548 G A 0.030660 7.5834e-07
12:2502213 A C 0.034991 1.1083e-05
12:2506038 A G 0.196751 3.1324e-06
12:2511023 T C 0.285939 -1.3231e-05
12:2511977 T C 0.043426 -4.1236e-06
12:2513893 G A 1.676959 -7.8738e-06
12:2514112 G A 0.568838 7.8677e-06
12:2517887 A G 0.744075 -1.3511e-05
12:2523256 A G 1.702427 -1.9954e-05
12:2524334 T G 0.085648 -5.1710e-05
12:2525473 G A 0.191913 -1.5358e-05
12:2526767 A G 0.039169 -1.7803e-05
12:2528984 G A 0.953218 4.3211e-06
12:2529593 C G 0.036106 -3.1094e-06
12:2533420 C T 1.521519 1.0081e-05
12:2535417 G A 0.156531 -1.1638e-05
12:2538549 T C 0.735052 1.2556e-05
12:2539955 A G 0.096011 -1.1633e-05
12:2540449 C G 0.049716 -1.0942e-05
12:2541008 C T 1.561202 -2.8487e-05
12:2541826 A G 0.064780 3.9915e-05
12:2543100 A G 0.822927 -1.5829e-05
12:2544245 T G 1.486273 -2.3392e-05
12:2544393 A G 0.097888 -1.8071e-05
12:2544631 T C 0.047717 -9.4206e-06
12:2545286 T G 0.070883 -1.7794e-05
12:2545352 G A 0.072345 -2.0899e-05
12:2546766 A C 1.722816 1.0513e-06
12:2547600 A G 0.088188 1.3004e-05
12:2547975 A G 0.093012 -6.3982e-06
12:2554278 C T 0.249510 -2.6365e-05
12:2554689 A G 0.694118 -1.0760e-05
12:2558186 A G 0.417995 1.6638e-05
12:2558298 A G 0.497629 1.0735e-05
12:2558953 T C 0.194759 1.7930e-05
12:2560533 C G 0.078570 1.8756e-06
12:2561951 T C 0.907892 -4.6724e-05
12:2562482 G A 0.241435 -3.0910e-05
12:2563622 T G 0.030105 3.3236e-05
12:2565500 C T 1.214100 -2.5364e-05
12:2570633 G A 0.069333 1.8520e-05
12:2570982 T C 0.053221 1.6959e-06
12:2574045 T C 0.533419 -1.8325e-05
12:2577104 G A 1.387872 -2.5787e-05
12:2578509 T C 0.238817 -9.5620e-06
12:2579980 G A 0.317214 -1.0742e-05
12:2583568 A G 0.225276 -1.6869e-05
12:2584844 T C 0.050498 -3.0482e-05
12:2586586 T C 0.055641 -9.1338e-06
12:2586645 C T 1.218636 -8.4975e-06
12:2589620 C T 0.045439 1.7048e-05
12:2591029 T C 1.145200 -1.9371e-05
12:2591879 T C 0.268831 -1.0928e-05
12:2593379 T C 0.029915 2.3665e-05
12:2598803 C T 0.038537 -3.2403e-05
12:2601363 G C 0.052966 -3.3369e-05
12:2603396 A G 0.062407 -1.3352e-05
12:2605386 A G 0.469832 9.3481e-06
12:2605721 G A 0.257098 2.6466e-05
12:2606283 G A 0.033206 -2.2712e-05
12:2608483 A G 0.080746 -6.8580e-06
12:2608522 T C 0.052629 -3.2534e-05
12:2611005 T C 0.206128 -1.0816e-05
12:2613421 A G 0.075683 7.9504e-06
12:2615556 A G 0.177437 3.1268e-06
12:2619505 A G 0.154151 3.6479e-06
12:2619861 C A 0.113041 -2.2203e-05
12:2620969 G A 0.055482 9.4521e-06
12:2621912 A G 0.076265 5.7289e-06
12:2622393 C T 0.253596 -4.7480e-05
12:2630732 T C 0.036480 -1.1046e-05
12:2631571 C T 1.721759 -7.5976e-06
12:2631737 G A 0.211840 3.3616e-06
12:2632567 A G 0.035967 2.7129e-05
12:2632812 T C 0.051229 1.8008e-05
12:2635190 G A 0.213111 -1.1118e-05
12:2635669 A G 0.073678 3.0146e-05
12:2638295 G A 0.051348 -2.7973e-06
12:2642553 A G 0.037238 2.4899e-06
12:2643605 T C 0.037038 4.0073e-06
12:2645408 T C 0.510912 -1.1452e-05
12:2646687 T C 0.053449 -2.0930e-05
12:2650030 G A 0.233738 -6.9009e-06
12:2650149 T G 0.076979 2.0686e-05
12:2666459 A G 1.909816 3.7103e-05
12:2666536 A G 1.910931 3.9134e-05
12:2680793 A G 0.130227 2.6938e-05
12:2683997 A G 1.713980 2.6754e-05
12:2684189 A G 0.055876 1.0391e-05
12:2687764 G A 1.767408 1.8932e-07
12:2689322 T C 0.050644 1.0356e-05
12:2694638 T C 0.151601 -1.3852e-05
12:2697381 T C 0.319298 -3.6971e-06
12:2698982 A G 0.058045 1.1714e-05
12:2702590 T C 0.077638 1.0913e-05
12:2703391 G T 1.943458 7.4906e-07
12:2704434 A G 0.083697 -3.9221e-05
12:2706260 T G 0.053007 6.5957e-06
12:2712989 A G 0.021065 4.5933e-06
12:2715687 G A 0.197098 -2.0228e-05
12:2716476 T C 0.357692 -2.2238e-05
12:2718562 T C 1.558533 2.3026e-05
12:2721137 T C 0.358674 -2.2581e-05
12:2722264 A G 0.150602 -2.6846e-06
12:2723266 A G 1.540959 3.9867e-05
12:2723567 A C 0.146294 3.3578e-06
12:2729632 G A 0.294870 -5.1080e-05
12:2730244 G A 0.218826 1.3246e-05
12:2735234 T C 0.081405 -4.6458e-06
12:2737059 G C 1.951315 -1.5412e-06
12:2739704 A G 0.084744 -5.1015e-06
12:2741217 G C 0.041621 -1.1663e-06
12:2741794 T C 1.522563 3.1927e-05
12:2749913 A C 1.878388 -1.8102e-05
12:2750893 T C 0.316109 -5.5686e-06
12:2753132 G A 0.055675 -4.2351e-06
12:2754531 G A 0.090313 -2.2574e-06
12:2756743 C T 0.409736 -6.0749e-06
12:2762316 A G 0.055893 -6.7336e-06
12:2769665 T C 1.459588 -1.2227e-05
12:2774668 A C 1.462668 -9.2264e-06
12:2775701 T C 0.035606 1.4925e-05
12:2776953 A G 0.233904 1.0464e-06
12:2780816 G A 1.659487 -5.7472e-05
12:2783037 C T 0.087790 1.8822e-05
12:2788810 T C 0.128391 -1.1836e-05
12:2791130 T C 1.640459 -4.8279e-05
12:2791132 G A 1.656655 -6.2621e-05
12:2798350 T C 1.900664 -1.3652e-05
12:2799643 A G 0.076374 -3.1190e-07
12:2805632 A C 0.093349 1.4284e-05
12:2831379 G A 0.352769 -8.8176e-06
12:2832955 T C 0.084299 -2.6387e-05
12:2833268 T C 0.024271 -1.5210e-05
12:2833605 G A 0.021344 1.7816e-05
12:2841592 C T 1.729041 -3.5471e-05
12:2842047 G A 0.102879 -4.3747e-06
12:2842543 T C 0.134337 2.5864e-05
12:2844362 A G 0.099064 1.6336e-05
12:2846113 T G 1.458014 2.5507e-06
12:2861331 T C 0.055757 1.5144e-05
12:2862618 C G 0.147685 1.2403e-05
12:2864725 A G 0.073317 8.8434e-06
12:2865649 C A 1.725383 2.9243e-05
12:2869407 T C 0.047961 7.8549e-06
12:2870934 A G 0.051327 -1.5854e-06
12:2871278 A G 1.507203 9.0298e-06
12:2875087 A G 0.035549 -2.9905e-05
12:2878218 A G 0.058756 4.8725e-06
12:2879808 C T 0.025648 9.3236e-06
12:2880286 T C 1.282471 -1.4902e-05
12:2882544 T C 1.585861 -1.8459e-05
12:2883125 A G 0.062530 1.3320e-05
12:2885780 A G 1.294914 8.3669e-06
12:2887709 A C 0.028416 -2.2743e-06
12:2887876 C T 0.588591 1.9792e-05
12:2888063 C T 0.163484 -1.1876e-05
12:2888472 C T 0.238399 -1.3099e-05
12:2893650 C A 0.029731 3.5983e-06
12:2895076 T C 0.078553 -1.2067e-05
12:2897864 G C 0.309860 -1.5844e-05
12:2908330 A C 0.062978 1.0776e-06
12:2914168 C T 0.119419 9.2069e-06
12:2915476 G A 0.361775 2.1875e-05
12:2916691 A G 0.032761 -8.1453e-06
12:2927906 G A 0.242176 7.0386e-07
12:2929114 T C 0.044541 -6.7909e-06
12:2933872 T C 0.038959 -2.7024e-05
12:2941626 A G 0.157827 2.4188e-06
12:2943642 T C 0.240197 -2.1586e-06
12:2953927 C T 0.079620 -1.2400e-05
12:2958131 T C 0.066082 2.1629e-06
12:2961266 T G 0.238960 -3.3639e-06
12:2964684 T C 0.369941 -9.0096e-06
12:2966524 G C 0.180534 2.0610e-05
12:2968078 A G 0.023214 -2.6392e-06
12:2968169 G A 0.294054 -1.4540e-06
12:2972329 C T 0.028273 -1.3267e-05
12:2973547 T G 0.038459 -1.0191e-05
12:2973615 C T 0.393234 1.3082e-05
12:2977954 G A 0.071213 -3.6660e-06
12:2985750 C T 0.260018 -1.4814e-05
12:2997397 A G 0.684456 -8.3294e-06
12:2998202 T C 0.206393 7.8815e-06
12:2998459 C T 0.026406 -1.2762e-05
12:3001493 G A 0.803096 -3.8343e-06
12:3006629 A G 0.108240 2.5297e-06
12:3019025 T G 0.751442 1.8327e-05
12:3021569 A G 0.028511 -2.2995e-05
12:3042739 T C 0.025176 1.0626e-05
12:3046802 G A 0.406874 1.5987e-05
12:3049698 C T 0.407476 1.4395e-05
12:3059639 T C 0.400173 1.7238e-05
12:3060224 C A 0.629001 -2.7105e-06
12:3070242 C T 0.236454 1.8502e-06
12:3072789 T C 0.096915 -2.1555e-05
12:3074019 G C 1.291477 1.1827e-05
12:3078561 G A 0.196197 -1.3482e-06
12:3080574 G A 0.178994 -6.6278e-06
12:3086335 A G 0.040210 1.7406e-05
12:3089560 A G 1.692887 4.6897e-06
12:3095898 C T 0.239582 1.8732e-05
12:3101848 A G 0.034678 5.7889e-07
12:3102446 C T 0.316241 -2.8706e-06
12:3106791 C T 1.839834 2.0762e-05
12:3110047 T C 1.553743 1.3081e-05
12:3112526 C T 0.042889 1.2794e-05
12:3113401 A G 0.201083 -1.4518e-06
12:3119402 T C 0.079661 -5.8733e-06
12:3123836 A G 0.058623 -1.3614e-05
12:3124086 G A 1.775557 -3.3944e-06
12:3124511 C T 0.113908 -1.4426e-05
12:3126040 T C 1.656363 1.3443e-06
12:3129932 T C 0.034981 1.7928e-05
12:3131679 T C 1.687407 6.3057e-06
12:3134439 A G 0.156620 6.5090e-06
12:3134636 A G 1.730384 5.9086e-06
12:3139613 T C 1.562507 -1.5249e-07
12:3140173 C T 1.774945 -2.4000e-06
12:3140295 G T 0.181428 -3.8255e-06
12:3147203 T C 0.097806 -5.4691e-06
12:3153157 G A 0.209222 -3.3026e-06
12:3153468 A G 1.486484 1.6429e-06
12:3155321 T G 0.060959 5.0337e-06
12:3161360 C A 0.058973 -4.8734e-06
12:3165298 T C 0.059388 -4.1258e-06
12:3170027 G A 0.072763 5.1015e-07
12:3171254 C T 0.061132 1.0600e-05
12:3171429 T C 1.514380 -2.8340e-06
12:3172397 T C 0.372094 -1.2767e-06
12:3179868 T C 0.667637 -1.1572e-05
12:3185184 G C 0.268069 6.9142e-06
12:3185883 A G 0.050967 -8.1892e-06
12:3186924 C A 1.438771 4.1938e-06
12:3191746 A G 0.597288 -2.0162e-05
12:3192386 A C 0.292732 -8.3969e-06
12:3193027 T C 1.353469 5.3323e-06
12:3194625 C T 1.235859 -2.2786e-05
12:3199887 A G 0.515719 1.2541e-05
12:3200964 C T 1.169318 1.7012e-05
12:3206254 C T 0.979577 1.5364e-05
12:3213308 T G 0.196755 1.8123e-06
12:3214565 C T 0.580081 8.2520e-06
12:3225243 A G 0.635352 1.7847e-05
12:3231116 A G 1.211761 3.0731e-05
12:3233463 T C 0.076557 -8.3682e-06
12:3235137 A C 0.335491 -9.0165e-06
12:3236490 T C 0.049168 -7.1209e-06
12:3241855 T C 0.060037 6.8258e-06
12:3243764 T C 0.880925 5.9577e-06
12:3245551 G C 0.102668 -9.5660e-06
12:3245726 T C 0.183662 -3.3368e-05
12:3249057 T C 1.585691 2.7825e-05
12:3253157 G A 0.266743 1.7928e-05
12:3253768 T C 0.461319 4.4757e-06
12:3254960 T G 0.161821 -9.9157e-06
12:3255596 T C 0.521880 -7.0062e-07
12:3258267 T C 0.482969 -2.4147e-05
12:3259342 C T 0.169206 5.1817e-06
12:3259362 T C 0.320766 -1.9639e-05
12:3263527 A C 0.200923 -1.4678e-05
12:3271378 T C 0.064192 2.5541e-06
12:3272657 G A 0.303621 -2.5369e-05
12:3272963 C G 0.212271 -1.0396e-06
12:3274255 A G 0.052551 1.2017e-05
12:3276566 G A 0.065640 1.4091e-05
12:3278972 A G 0.249442 -3.1756e-05
12:3282577 A G 0.083700 2.2042e-05
12:3284238 T C 1.489020 1.7453e-05
12:3290429 A G 0.565135 -1.5534e-05
12:3291766 G A 1.591331 -1.1410e-05
12:3298007 T C 0.469434 -3.0194e-05
12:3298445 T C 1.382715 -4.0448e-06
12:3298990 T C 0.637769 7.8823e-06
12:3300986 G A 0.027610 1.2901e-05
12:3303278 C T 0.069214 -9.4393e-06
12:3303399 C T 0.621889 -3.6681e-05
12:3310773 T G 1.905964 4.4241e-06
12:3314158 A G 0.184525 -1.0954e-05
12:3315933 A C 0.045119 -1.1268e-05
12:3318841 A G 0.030626 -9.5216e-06
12:3319413 G A 1.195119 -7.1944e-06
12:3321805 A G 0.024101 -9.0253e-07
12:3325369 A G 0.071580 2.8506e-06
12:3325404 C T 0.190557 -6.6233e-06
12:3325543 T C 0.292354 -1.9050e-05
12:3327167 A G 0.188734 -7.8951e-06
12:3327548 G A 0.904730 -1.4573e-05
12:3327586 C T 1.278734 -5.9771e-05
12:3329792 T C 0.066371 -2.7587e-05
12:3331188 T C 0.081276 1.6275e-05
12:3332198 T C 0.603621 -1.9331e-05
12:3332285 C T 0.149572 -2.1242e-05
12:3332692 T C 0.906838 2.2707e-05
12:3333065 G A 0.067429 9.2013e-06
12:3333578 T C 0.415098 1.5103e-05
12:3337587 A G 0.528193 7.4081e-07
12:3344782 T C 0.025114 -1.3170e-05
12:3345979 C T 0.676085 2.1684e-05
12:3349272 T G 1.014782 3.3312e-06
12:3351169 C T 0.176944 2.3817e-05
12:3352374 T C 0.026631 1.9733e-05
12:3352514 T C 1.594466 2.3555e-05
12:3353233 C G 1.840732 1.6830e-06
12:3353416 T C 1.609894 1.8534e-05
12:3355910 A C 1.916436 1.1353e-05
12:3356953 C T 1.965366 4.2488e-06
12:3357041 G T 0.041423 1.1960e-05
12:3357992 G T 0.646180 8.3453e-06
12:3358290 T C 0.044657 -1.2785e-05
12:3363534 A G 0.031265 -1.3220e-05
12:3365912 A G 0.038037 -2.9294e-05
12:3368093 A G 0.182628 -2.6402e-05
12:3368198 C T 1.252821 -2.1583e-05
12:3373874 C T 1.050382 3.1051e-06
12:3375228 T C 1.808859 -1.8514e-05
12:3379139 C T 0.125215 -2.4932e-05
12:3379151 C T 1.098687 6.5318e-06
12:3385559 T C 0.073066 -1.8351e-05
12:3389921 G A 1.200981 -1.0456e-05
12:3391162 T C 0.053204 -1.7674e-05
12:3397338 A G 0.032319 -4.2454e-06
12:3399429 T G 1.654000 -3.7014e-06
12:3401550 A G 1.293320 -5.5120e-06
12:3403115 G A 0.090143 2.3530e-05
12:3405864 G A 1.649064 -8.5833e-06
12:3407776 A G 0.058157 -1.4991e-05
12:3408970 G A 1.349488 -1.6450e-05
12:3411307 G A 0.306086 9.5973e-06
12:3412311 T G 0.554501 -3.8968e-07
12:3413160 T C 0.030082 2.2126e-05
12:3414984 C T 0.925068 6.1238e-06
12:3427534 T G 0.027165 -2.6948e-07
12:3427751 T C 1.015102 -5.7916e-07
12:3428600 C T 0.666919 1.1306e-05
12:3429276 T C 0.069911 -1.3049e-05
12:3429317 G A 1.955071 1.0151e-05
12:3430368 T C 0.058895 1.5120e-06
12:3430799 T C 0.211649 -3.7654e-06
12:3431571 A C 1.283450 -1.4295e-05
12:3434902 G A 0.974964 -1.6900e-05
12:3436701 A G 1.164633 7.3079e-06
12:3437965 T C 0.054316 -8.5331e-07
12:3440081 G A 0.214634 -2.7007e-06
12:3442536 T C 0.725362 2.0422e-05
12:3445441 C T 1.476577 2.0028e-05
12:3447236 A G 0.031833 -4.1775e-06
12:3449155 G A 1.201599 3.1293e-05
12:3450005 T C 0.225894 1.1838e-05
12:3452519 C A 0.557853 1.0261e-05
12:3453075 A G 0.069265 -8.4976e-06
12:3455137 C T 0.874414 2.8839e-05
12:3459142 G A 0.027416 -1.0102e-05
12:3460390 T C 0.120639 1.3908e-05
12:3460879 A G 0.731343 1.6310e-05
12:3461218 T C 0.111960 2.8677e-05
12:3462232 G A 0.223521 4.6738e-06
12:3462809 A G 0.124610 -1.0774e-05
12:3463006 C A 1.428966 -2.1730e-05
12:3464810 A G 0.034716 -3.7276e-06
12:3469342 T C 0.310798 -1.4898e-05
12:3475521 C T 1.808172 -1.1966e-05
12:3475543 T C 1.561800 7.7397e-06
12:3475998 A G 1.545597 7.0619e-06
12:3476292 C T 0.063026 1.2441e-05
12:3477264 A C 0.107849 -1.9817e-05
12:3480782 C T 0.169692 8.3152e-06
12:3490140 T C 0.044534 1.7500e-05
12:3490546 C T 0.447882 -1.5728e-05
12:3491299 T C 1.946072 -9.4875e-06
12:3498135 T C 1.471617 2.0497e-05
12:3508719 A C 0.490288 -1.1917e-05
12:3513636 T C 0.125844 3.9685e-06
12:3520067 C T 0.021596 -1.7433e-05
12:3523237 A G 0.707697 -9.4505e-06
12:3525046 T C 0.053874 -2.3048e-05
12:3528637 T C 1.950250 -4.2748e-05
12:3542112 A G 1.622300 1.7941e-05
12:3543981 T C 0.107162 -1.3750e-05
12:3544501 G C 0.206063 3.8420e-06
12:3546230 T C 0.053313 -3.5881e-06
12:3547675 A C 0.036303 -5.7824e-06
12:3548756 A G 1.824392 3.1080e-05
12:3549837 C G 0.052582 6.2022e-06
12:3552810 T C 0.070805 -4.4761e-06
12:3554794 G A 1.398816 -4.1679e-07
12:3556799 T C 0.291385 9.8956e-06
12:3557031 C A 1.811623 -2.0812e-05
12:3562044 A G 0.191454 4.1769e-06
12:3562911 C T 0.530332 4.8648e-05
12:3563040 G A 0.163916 1.5230e-05
12:3564201 T C 0.749783 -2.3245e-05
12:3564974 G A 1.964132 -3.3162e-05
12:3565727 T C 0.030520 -2.9644e-06
12:3567852 G C 1.486705 2.8366e-05
12:3571632 C T 0.123567 -1.9803e-06
12:3571747 T C 0.024037 1.5537e-05
12:3573146 C T 0.034172 -8.7961e-06
12:3575379 C G 0.958213 -1.0604e-05
12:3577515 C T 0.154838 3.0775e-06
12:3579655 G T 0.049362 -3.1865e-06
12:3582335 G A 0.686230 -6.1218e-06
12:3585100 T C 1.570827 -7.9700e-06
12:3585141 C A 0.041828 3.1216e-06
12:3587830 G A 0.024693 -4.4619e-06
12:3590674 T C 0.219714 2.3606e-05
12:3598598 A C 0.162389 1.5678e-05
12:3604909 A G 0.106727 1.0382e-05
12:3606907 C T 0.030530 8.5012e-06
12:3608140 G C 0.096603 -9.1916e-06
12:3616812 T C 0.241639 -2.5013e-05
12:3618224 G C 0.046387 1.0037e-05
12:3622224 T C 0.027168 3.0581e-06
12:3623973 A G 0.121724 1.6637e-05
12:3628805 C T 0.186776 -1.4017e-05
12:3629366 T G 0.467241 -8.3000e-06
12:3637776 C T 0.029779 -1.2786e-05
12:3639940 T C 0.033196 8.9266e-06
12:3640294 T C 0.032689 1.6952e-05
12:3644247 T C 0.028565 -1.1259e-06
12:3647268 C T 0.442881 -2.9711e-05
12:3647531 T C 0.031618 6.5357e-07
12:3648092 A G 1.674321 2.4112e-06
12:3650363 T G 0.033243 3.4407e-06
12:3652889 G A 1.701822 -3.0042e-05
12:3653836 G A 0.191566 -1.8047e-05
12:3656119 G A 0.064165 1.3624e-05
12:3659476 T C 0.148882 -5.0212e-07
12:3659984 A G 0.078023 -5.7337e-06
12:3662244 T C 0.286187 2.7333e-06
12:3664704 A C 0.574896 -6.2369e-06
12:3667824 C T 0.037180 4.6061e-06
12:3677644 T C 0.036052 1.8196e-05
12:3678251 G A 0.321477 4.2417e-05
12:3678942 T C 0.045292 -1.5183e-06
12:3679450 T G 0.032914 -5.9065e-06
12:3679723 A G 0.298804 5.0272e-06
12:3681824 G C 0.272962 3.7210e-05
12:3681833 C A 0.210949 1.9701e-05
12:3688987 G A 0.747138 2.6833e-05
12:3689279 T C 0.110076 -9.5972e-06
12:3692912 T C 0.268181 1.3406e-06
12:3694467 A G 0.719018 -3.2084e-06
12:3697410 C A 0.160132 1.2980e-05
12:3699026 A G 0.055675 6.4768e-06
12:3699600 A G 0.102987 6.7829e-06
12:3701785 A G 0.052966 1.1837e-05
12:3702813 G A 0.026386 -9.0960e-06
12:3707781 A G 0.086012 8.1059e-06
12:3708546 C T 0.255990 5.8836e-06
12:3712510 C T 0.718495 9.3951e-06
12:3713846 A G 0.193243 6.7682e-06
12:3714029 G A 0.040176 1.6003e-06
12:3714167 G A 1.077132 -6.6091e-06
12:3716385 G A 0.208814 5.5419e-06
12:3722804 T C 1.038289 1.8795e-05
12:3723395 G T 0.061714 -5.0510e-06
12:3724583 C T 0.341852 2.1017e-06
12:3733451 T G 0.170430 -4.1190e-06
12:3735316 A G 0.029806 6.9602e-06
12:3736567 C A 0.045177 1.0892e-05
12:3744487 T C 0.546450 1.1329e-05
12:3750128 C T 1.066252 -8.6068e-06
12:3750200 C T 0.067442 -1.2832e-05
12:3755426 A G 0.092302 -1.2595e-05
12:3755864 A G 0.167955 2.4339e-06
12:3757548 C T 1.402648 1.4863e-06
12:3757923 G A 0.437948 1.7028e-05
12:3761843 G A 0.095572 8.5666e-06
12:3764672 C T 0.080668 8.8845e-06
12:3765493 T G 0.064515 1.6203e-06
12:3772188 G C 0.022969 7.0649e-06
12:3772820 G A 0.021381 1.9680e-05
12:3772960 G A 0.039506 -2.0297e-06
12:3776035 T G 0.339156 -2.2996e-05
12:3781953 G A 0.089201 1.5225e-05
12:3782647 T A 0.303682 2.3003e-05
12:3786853 A G 1.659950 -1.0091e-05
12:3787165 A C 0.192338 -4.8690e-07
12:3788145 T C 0.584875 2.6948e-05
12:3788222 A G 0.605345 2.7255e-05
12:3789452 T C 0.245348 3.7466e-05
12:3795365 T C 0.071440 -6.5174e-06
12:3795819 A G 0.062176 -1.0286e-05
12:3811083 G A 0.040346 1.4719e-05
12:3814238 A G 0.460248 -7.7020e-06
12:3817148 C T 0.259063 3.7609e-05
12:3818665 C T 0.990780 2.0862e-05
12:3819274 C T 1.718335 -4.9473e-06
12:3830268 T C 0.096637 8.8062e-06
12:3836656 G A 0.547300 2.8899e-05
12:3839336 C T 0.183808 1.4615e-05
12:3840332 A G 0.059194 -3.2385e-06
12:3841652 T C 0.663217 -1.6557e-05
12:3843439 A G 0.142752 2.0375e-05
12:3844929 A G 0.188071 -3.4594e-07
12:3845950 C T 0.312474 1.9614e-05
12:3846299 C T 0.402444 -5.9258e-06
12:3851049 A G 0.311723 -1.1960e-05
12:3851764 A G 0.092043 7.8335e-06
12:3854527 A C 0.321997 -1.9289e-05
12:3856564 A G 0.274515 -1.5908e-05
12:3858121 G A 0.349250 2.1665e-05
12:3858471 T C 0.093380 3.4055e-06
12:3860765 A G 0.112514 -8.9264e-06
12:3861082 C A 0.502473 -1.2052e-05
12:3863150 T C 0.057488 4.1962e-07
12:3864310 A G 1.350770 2.1199e-05
12:3866275 T C 0.163307 5.7111e-06
12:3866895 G A 0.322395 1.9289e-06
12:3868309 A G 1.675990 1.9197e-05
12:3868413 G C 0.650270 2.1315e-05
12:3868663 A G 0.206046 -1.5124e-05
12:3869708 T C 0.295774 2.5963e-06
12:3871946 C G 0.688943 -9.8820e-06
12:3880844 T C 0.141283 -1.8323e-05
12:3880911 G A 0.167118 2.9663e-05
12:3884539 G A 1.824321 3.7516e-05
12:3887479 C T 0.715870 -1.2440e-05
12:3892985 G A 0.034447 -4.0827e-08
12:3902465 T C 0.064008 1.8494e-05
12:3902674 T C 0.040162 -1.7277e-05
12:3902679 T C 0.370574 -4.0537e-06
12:3903390 C T 0.116495 -1.9641e-05
12:3905212 C T 0.084421 -5.0135e-06
12:3905256 C T 0.121156 3.2462e-05
12:3910493 C T 0.590165 5.0253e-05
12:3913427 T C 0.356162 4.2863e-05
12:3920660 A C 0.048016 -1.6629e-05
12:3923773 G A 0.091350 5.0558e-07
12:3928470 T C 0.255578 -4.7604e-06
12:3929033 A C 0.260511 7.3508e-06
12:3939545 A G 0.071400 -1.8561e-05
12:3944824 C T 0.203313 2.9071e-05
12:3948718 A G 1.905890 -4.6513e-07
12:3975499 G C 0.059341 -2.7011e-05
12:3987457 G A 0.099431 9.7697e-06
12:3989284 A G 0.097602 -7.3960e-06
12:3994599 C T 0.220094 3.5545e-06
12:3998847 A G 0.880561 -1.7081e-05
12:4000057 A G 0.611094 1.6035e-05
12:4000194 G T 0.125681 -8.6683e-06
12:4000717 T C 0.073440 4.3014e-07
12:4002897 T C 0.049773 -4.3974e-05
12:4003983 C T 0.089079 -2.3909e-05
12:4006395 C T 0.052738 -7.0786e-06
12:4006431 G A 1.248989 -2.2604e-07
12:4006794 A G 0.029997 3.0611e-06
12:4007077 A G 0.058525 -5.0635e-07
12:4008384 T C 0.286343 5.3592e-05
12:4009120 A G 0.056675 -1.1341e-06
12:4010720 C A 0.050042 -7.1949e-06
12:4013145 C T 0.058980 -6.4228e-06
12:4017895 C A 0.478498 3.9214e-05
12:4021172 G C 1.817419 1.2169e-05
12:4023958 C A 0.048485 -7.2122e-08
12:4024059 G A 0.140127 2.9503e-06
12:4027686 A G 0.061914 -2.1855e-06
12:4029736 T G 0.024683 -2.9410e-05
12:4033760 A G 0.096412 1.6592e-05
12:4034160 C T 0.986061 5.8415e-06
12:4035521 A G 1.623582 1.7720e-05
12:4039851 A C 1.795932 1.5768e-05
12:4041634 A G 0.028504 1.0726e-06
12:4041768 G T 0.124315 1.4195e-05
12:4042302 A C 0.339227 1.4025e-05
12:4043487 A G 0.085611 2.1581e-05
12:4046228 G A 1.796272 1.7206e-06
12:4048762 A G 0.485423 -5.3586e-06
12:4048994 A C 0.045167 6.0347e-07
12:4050610 C T 0.170712 4.5440e-07
12:4054279 C T 0.138652 -9.6285e-06
12:4060760 C T 0.044585 3.1555e-05
12:4060888 C T 1.331676 1.2221e-05
12:4061044 T C 1.503034 -3.8564e-06
12:4064156 T G 0.354173 1.0812e-05
12:4068306 G A 0.113795 -2.1010e-05
12:4070332 G A 0.228584 3.1008e-05
12:4071347 T C 0.629858 -5.6079e-05
12:4071901 G T 0.868379 -9.3843e-06
12:4072119 A C 0.030510 -3.3144e-05
12:4072509 G T 0.194572 -4.6561e-06
12:4073544 C G 0.411436 2.5851e-05
12:4074906 C A 1.260583 8.8691e-06
12:4076302 A G 0.220200 6.0768e-06
12:4077323 G A 0.644171 -1.2137e-05
12:4078521 C G 0.072518 1.3070e-05
12:4079702 C T 0.079665 -1.8778e-05
12:4081766 T C 0.494079 -5.7756e-08
12:4083862 G A 0.085512 -9.8479e-06
12:4086785 C A 0.298916 -9.9280e-06
12:4087369 T C 0.146631 4.0161e-05
12:4088436 A G 0.515328 -1.4095e-05
12:4088542 T C 1.271180 -5.3109e-05
12:4088546 C T 0.300966 -1.7248e-05
12:4090768 G A 0.573234 8.2717e-06
12:4091762 T C 0.689504 1.9731e-05
12:4097667 G A 1.914256 -3.0657e-05
12:4098508 C A 0.379420 -1.8591e-06
12:4100799 A G 1.297780 -6.6235e-06
12:4100925 A G 1.002206 1.5011e-05
12:4101247 G A 0.032580 -7.5256e-06
12:4101334 T C 0.152492 2.5724e-05
12:4101892 A C 0.464151 4.1613e-05
12:4102378 G A 0.952953 -2.7633e-05
12:4103417 T C 0.089616 -5.6917e-06
12:4103855 G A 0.853678 -4.8553e-06
12:4104019 A C 0.235298 4.4233e-06
12:4104966 C G 0.366722 4.6914e-06
12:4105405 G A 0.791581 -1.9568e-05
12:4106908 A G 0.112021 -1.3016e-05
12:4108124 A C 0.382126 -1.0750e-05
12:4110753 T C 0.810059 -2.1942e-05
12:4111939 A G 0.057073 -1.1817e-06
12:4112008 A G 0.071736 1.1728e-05
12:4114856 G A 0.279911 -8.6916e-06
12:4115974 C G 0.408390 1.6977e-05
12:4118317 A G 1.733345 3.1249e-05
12:4120677 G A 0.045700 -9.1028e-06
12:4120971 G C 0.097164 1.3308e-05
12:4123146 A G 1.555888 1.3047e-05
12:4125788 T C 0.204156 3.1194e-06
12:4133971 G C 0.178327 3.5622e-06
12:4137217 C A 0.025012 3.6080e-06
12:4139679 G A 1.113693 4.1783e-05
12:4144400 C A 0.121180 7.3036e-06
12:4150894 C T 0.140770 -9.8194e-06
12:4160299 A G 0.031486 -7.8143e-06
12:4161871 A G 1.607388 2.1453e-05
12:4163083 A G 0.138142 1.4186e-05
12:4169599 A G 0.664489 -1.7269e-05
12:4205296 G A 0.075626 -2.2865e-06
12:4221837 G C 0.030160 1.1293e-05
12:4231390 C T 0.588349 -1.9620e-05
12:4241828 A G 0.045843 2.5583e-05
12:4243222 G T 0.770920 9.8581e-06
12:4246302 C T 0.463426 -1.5063e-05
12:4253583 T C 0.035059 -1.6555e-06
12:4262523 T C 0.067422 5.5521e-07
12:4266078 C T 1.884005 8.3644e-06
12:4273490 G A 0.933527 4.4638e-06
12:4277192 A G 0.037143 9.8841e-06
12:4279483 G A 0.735864 -5.9885e-06
12:4280107 C T 0.787837 2.2922e-05
12:4280351 A G 0.061367 -5.4237e-06
12:4286276 T C 0.627230 -7.2709e-07
12:4288001 C T 0.344225 3.4587e-06
12:4299313 A G 0.261089 -1.6097e-05
12:4300809 C T 0.340421 -2.5429e-06
12:4303153 G A 0.763053 -2.5454e-06
12:4303509 T C 0.118025 -1.6620e-05
12:4305811 G A 1.152013 1.4439e-05
12:4308118 G T 0.029742 3.6284e-07
12:4308922 C T 0.189632 -2.5136e-05
12:4313438 C T 0.424543 -1.6505e-05
12:4313642 T C 0.308976 1.2904e-05
12:4316081 G C 1.804551 -5.6197e-06
12:4317001 C G 1.711409 -9.5935e-06
12:4318656 T C 0.100251 5.6218e-06
12:4320300 T C 0.036171 5.5823e-06
12:4324544 C T 0.119813 2.5096e-05
12:4325155 T C 0.136425 9.5258e-06
12:4325622 G A 0.634410 8.1577e-06
12:4325728 A G 0.453550 1.6922e-05
12:4325880 G A 0.027110 -1.0170e-05
12:4326274 G A 0.329688 -4.9767e-06
12:4327247 A G 0.869059 1.2428e-05
12:4328873 G A 0.035926 1.4952e-05
12:4329977 C A 0.739319 7.5157e-08
12:4330215 T C 0.420058 -5.2157e-06
12:4334159 G A 0.711369 4.4717e-06
12:4335943 C T 0.135133 -3.7023e-05
12:4339707 T C 0.046017 1.9080e-06
12:4340106 T C 0.651127 3.6602e-05
12:4342710 G A 0.659889 -2.8033e-05
12:4342877 C T 0.130458 -1.6935e-05
12:4351137 G A 0.234261 -9.7058e-06
12:4351287 C A 1.491125 1.8019e-05
12:4355889 A G 0.041808 1.0269e-05
12:4358822 G A 0.907902 -3.5114e-05
12:4363350 T C 0.784087 3.0540e-05
12:4366088 C T 0.044769 1.5653e-06
12:4368440 C T 0.046516 -8.1383e-06
12:4373132 G A 1.265339 2.0084e-06
12:4374373 G A 0.414228 -3.9816e-06
12:4377716 T C 0.249486 2.5101e-06
12:4381981 T C 0.102124 -2.0803e-05
12:4386064 G A 0.176301 2.2525e-06
12:4388084 G C 0.799975 -7.2649e-06
12:4388532 G A 0.053357 -1.7235e-06
12:4393474 G A 1.697137 3.1930e-06
12:4394877 C T 0.718712 -5.7774e-06
12:4395865 T G 0.287968 1.6578e-05
12:4397766 C G 0.484118 4.6830e-06
12:4399496 T C 0.149130 -1.4388e-05
12:4400569 A C 1.945038 6.4510e-06
12:4400808 T C 0.877572 -3.7847e-06
12:4403008 T C 0.075218 -1.4419e-06
12:4403771 G A 1.971482 -4.8713e-06
12:4405615 T C 0.041447 -9.9182e-06
12:4405804 A G 1.477944 -1.4780e-05
12:4405850 G T 0.059504 1.8193e-06
12:4406281 G A 0.939453 -1.9300e-05
12:4411639 T C 0.509555 -1.4112e-05
12:4411683 C T 0.776999 2.5101e-05
12:4413000 C T 0.521730 -3.9996e-06
12:4416085 G A 0.630789 -3.2023e-06
12:4417127 C A 1.218779 -1.1074e-05
12:4418680 C T 0.113241 1.2529e-05
12:4418784 C T 1.174713 -7.7000e-06
12:4419362 T C 0.163083 1.1304e-05
12:4420703 T C 0.049250 7.9286e-06
12:4421362 T C 0.491393 -2.4988e-06
12:4424675 C A 0.476689 6.8727e-06
12:4425122 A G 1.973379 8.8289e-06
12:4427666 G C 1.436088 3.3756e-06
12:4430018 A G 0.775231 -5.9704e-06
12:4443502 C T 0.983011 1.7861e-05
12:4446077 A G 0.117324 -1.5736e-06
12:4462146 A G 0.414248 7.6312e-06
12:4462505 A G 1.681600 1.2372e-06
12:4462598 C T 0.729401 -5.4983e-05
12:4464458 A C 0.528883 1.1569e-05
12:4467483 G A 1.291419 1.6661e-05
12:4468474 G A 0.022116 -6.3142e-07
12:4468958 G T 0.080232 -3.5055e-06
12:4472276 A G 0.118525 2.3253e-07
12:4476546 A C 0.059691 2.3317e-05
12:4479549 A G 0.237529 2.7370e-06
12:4482544 G A 0.271469 1.7836e-05
12:4490845 C A 0.631483 -1.6425e-05
12:4496280 A G 1.024564 1.9389e-05
12:4498407 T C 1.685180 -1.2154e-06
12:4500695 T C 0.463144 -1.1746e-05
12:4505904 G T 1.955054 4.5263e-06
12:4512035 C T 0.904122 1.9326e-05
12:4514784 T C 0.029150 2.4992e-06
12:4518169 G A 0.450031 -1.2450e-05
12:4519437 C T 0.426719 1.7808e-05
12:4522056 A G 1.923881 1.9316e-05
12:4524532 G A 0.046438 -2.0570e-05
12:4530141 T C 0.059007 2.5560e-06
12:4530236 T C 1.400944 1.5611e-05
12:4530879 C T 0.094971 -1.8802e-05
12:4533676 A G 0.578017 -7.7642e-07
12:4534404 T C 0.036113 -1.7195e-06
12:4536134 A G 0.811980 -4.7857e-06
12:4552231 G A 0.176648 4.7803e-06
12:4553669 C T 0.635964 9.4832e-06
12:4554413 T C 0.317764 5.8813e-07
12:4554630 G A 0.321667 5.1249e-06
12:4556636 C T 0.449256 -2.0306e-05
12:4557597 A C 0.634893 1.4775e-05
12:4561875 A C 0.385441 1.5299e-05
12:4570329 C T 0.057770 6.6593e-06
12:4572732 G A 0.411011 2.1354e-06
12:4577676 T C 0.036205 2.4298e-05
12:4578609 T C 0.463151 7.0611e-06
12:4580442 G A 0.232147 -2.9287e-06
12:4597481 C A 0.382718 -4.5777e-05
12:4599279 C A 0.030714 8.8595e-09
12:4601882 C T 0.050970 -4.2179e-06
12:4602318 C T 0.126392 -2.1181e-05
12:4606168 A T 0.205625 -1.6943e-05
12:4627414 T C 0.237155 2.5668e-06
12:4635045 G A 0.246715 -1.2806e-05
12:4639750 A G 0.052225 9.0112e-06
12:4649165 C T 0.067877 -2.5184e-05
12:4658118 A G 0.393053 1.1018e-05
12:4661690 T C 0.045751 7.6044e-06
12:4662210 C T 0.146087 -3.9735e-06
12:4672394 G T 0.554426 -1.2315e-05
12:4676899 G C 0.122659 -2.3396e-07
12:4681330 G A 0.910959 6.6149e-06
12:4685444 G A 0.919659 4.1284e-06
12:4686751 C T 0.055159 9.2456e-06
12:4696450 G C 0.066837 1.8628e-05
12:4696801 A G 1.546549 3.1128e-05
12:4699165 T C 0.036983 -1.1349e-05
12:4702211 T A 0.049342 -1.1095e-05
12:4706369 T C 1.053537 -4.0603e-05
12:4714816 A T 0.070774 -4.7300e-06
12:4716572 A C 0.308636 -1.3487e-05
12:4717177 G A 0.038527 -2.3993e-06
12:4718284 A G 0.149324 1.0549e-05
12:4726068 G A 0.310064 1.0259e-05
12:4729809 C T 0.642495 2.4381e-05
12:4735894 A G 0.060507 -1.9453e-05
12:4736086 G A 0.059320 -1.6190e-05
12:4736569 G A 0.307388 1.0460e-05
12:4737715 T C 1.631102 1.4050e-06
12:4742688 G A 0.907848 2.1893e-05
12:4757261 A C 0.055489 -1.0750e-05
12:4757896 C T 1.082786 1.0472e-05
12:4767865 T C 0.531426 -1.9221e-05
12:4771456 A G 0.517514 -1.5389e-05
12:4791451 T C 0.045323 1.2234e-05
12:4791761 C T 0.050209 8.0060e-06
12:4794733 G A 1.923966 -9.4152e-06
12:4801791 G A 0.222838 -9.0017e-06
12:4811109 C T 0.322024 -1.0213e-05
12:4820101 G A 0.383578 3.5451e-05
12:4821879 C T 1.058943 -8.0826e-06
12:4830000 G T 0.772800 -6.1157e-06
12:4842536 T C 0.041287 2.4149e-05
12:4843044 A C 0.038255 -6.5274e-06
12:4843770 T C 0.067279 1.4382e-06
12:4845102 G A 0.025380 -3.5625e-06
12:4846041 A G 0.034794 -4.7550e-06
12:4848336 T C 0.029232 9.0749e-06
12:4848728 T C 0.049743 5.0122e-06
12:4853806 G A 0.145999 -1.2980e-05
12:4865669 G A 0.029109 9.7840e-06
12:4867725 T C 1.632537 1.5287e-05
12:4872989 T C 0.112446 1.0143e-06
12:4873163 T G 0.863388 -5.5401e-06
12:4875334 G T 1.179344 -1.2004e-05
12:4885062 G A 0.095311 3.1253e-05
12:4885258 G T 0.120711 -1.0050e-05
12:4901217 T C 0.097000 -9.5156e-06
12:4902134 G T 0.961276 -1.3167e-06
12:4902524 G A 0.369785 -7.7668e-06
12:4905279 G T 0.138274 7.2916e-06
12:4912598 G T 0.186011 3.9774e-05
12:4913773 G A 0.109780 -9.4242e-06
12:4919267 G A 0.833011 4.3934e-06
12:4921147 C A 0.159795 2.0296e-05
12:4933363 G A 0.088701 1.8133e-05
12:4933440 G A 0.566968 -7.0189e-06
12:4937592 T G 0.554494 -3.1385e-06
12:4939007 T C 0.377231 -9.7890e-06
12:4940665 C T 0.549806 -4.3871e-06
12:4940890 A G 0.518429 3.0081e-05
12:4943786 A G 0.124090 3.8028e-06
12:4950424 A C 0.324544 1.3595e-05
12:4954591 A G 1.390980 -6.8364e-06
12:4957472 A G 0.034546 2.2288e-05
12:4959133 G T 1.204710 -9.1046e-06
12:4960819 T C 0.051048 -4.3498e-06
12:4961241 G A 0.190553 2.9133e-06
12:4963487 T C 0.123298 3.8972e-06
12:4964809 C A 0.084642 1.0001e-05
12:4968285 C T 0.040675 1.8222e-06
12:4970019 C T 0.151765 1.6099e-05
12:4970707 C T 0.248949 -9.4721e-06
12:4970897 G A 0.090751 5.4677e-06
12:4972626 G C 0.383813 -1.9263e-05
12:4975156 A G 0.045238 -1.4029e-06
12:4975712 G A 1.896469 -8.4620e-06
12:4979057 T C 0.890009 2.8383e-05
12:4979479 A G 0.063940 -1.4331e-05
12:4990861 G T 0.491686 1.3743e-05
12:4991285 A C 1.653164 -8.4860e-06
12:4991825 T C 0.073290 -9.2445e-06
12:4991878 C T 0.051018 6.0090e-08
12:4991921 A G 0.201807 -2.1743e-05
12:4995220 T G 0.536699 1.8234e-05
12:4995371 C T 1.516008 2.1287e-05
12:4997256 G A 1.203439 2.3816e-05
12:5005653 T C 0.049141 -1.2282e-05
12:5008758 G T 0.216936 -1.6269e-05
12:5012718 T C 0.972060 1.1679e-07
12:5015224 C T 0.169757 2.9495e-05
12:5016393 T C 1.409543 5.5306e-06
12:5018869 C T 0.524674 1.5334e-05
12:5018944 T C 0.032142 -1.4002e-06
12:5020411 T G 0.081854 -6.3829e-06
12:5021228 C T 0.977520 4.8652e-06
12:5021348 C G 1.019767 2.3808e-06
12:5025094 C T 0.955982 1.2360e-05
12:5026471 T C 0.371444 -7.0388e-06
12:5032469 G A 0.322191 -3.4506e-07
12:5035521 A G 0.045575 -3.9084e-06
12:5043977 G C 0.054843 -2.4066e-05
12:5047705 T G 0.212649 -1.2472e-06
12:5047776 A G 0.472137 -2.9177e-06
12:5050383 G A 1.376218 3.8099e-06
12:5052645 T C 0.058147 -7.0430e-06
12:5054130 C T 0.200790 3.3533e-06
12:5054623 G T 0.853580 1.2129e-05
12:5056971 C G 0.792526 -3.0598e-05
12:5060570 C T 0.221260 -1.2241e-05
12:5061262 T C 0.046598 -7.0342e-06
12:5063150 G A 0.145074 -7.8254e-06
12:5063188 T G 0.276457 3.6239e-07
12:5064009 T C 0.021636 8.4202e-06
12:5064945 G A 0.099853 -9.7290e-06
12:5073804 T C 0.035552 8.1456e-06
12:5077121 T C 0.048675 1.7834e-05
12:5077236 A C 1.171844 3.9135e-07
12:5078571 C A 0.031006 1.5473e-05
12:5080262 G A 0.368048 -1.2094e-05
12:5086778 C T 1.189187 -1.0540e-05
12:5090044 A G 0.057515 3.4445e-06
12:5091921 C G 1.367358 6.3789e-06
12:5093154 C A 0.168631 1.5966e-05
12:5095910 T C 0.062067 4.7496e-06
12:5099152 C T 0.691113 5.5991e-05
12:5101299 T C 0.059833 -4.1287e-06
12:5101640 T G 1.709526 -1.1054e-05
12:5102606 T C 0.201718 -2.3601e-05
12:5109410 A G 0.050052 -8.1021e-06
12:5124959 C T 0.412980 -4.5623e-05
12:5126074 A G 0.039615 -1.2174e-05
12:5128108 A G 0.603995 -1.6197e-04
12:5129570 A G 0.076856 -2.4375e-05
12:5130557 A G 0.385883 -1.1839e-04
12:5132061 A G 0.641431 -1.3877e-05
12:5133603 T G 0.357066 3.6904e-05
12:5135474 T C 0.311342 -4.4244e-05
12:5139269 T C 1.011281 7.4886e-06
12:5141487 C T 0.042617 -5.9090e-06
12:5145654 G A 0.313498 1.3840e-05
12:5145777 G A 0.703991 -9.7271e-06
12:5146739 A G 0.065525 1.4088e-06
12:5149103 A G 0.407676 -3.2999e-05
12:5149138 T C 0.037656 -2.6194e-06
12:5153694 T C 0.100822 2.1814e-05
12:5155046 A G 0.023979 -2.2447e-06
12:5161205 T C 0.029194 1.1406e-05
12:5163048 C T 0.313453 -3.4236e-05
12:5165575 A G 0.813037 -2.5208e-06
12:5166333 C T 0.039006 -1.1846e-05
12:5169705 A G 0.425923 1.1489e-05
12:5171197 A G 0.087919 -1.3107e-05
12:5179058 T C 0.058317 -1.3617e-06
12:5187126 G A 0.029181 3.2364e-05
12:5191243 C T 0.030272 -4.3276e-05
12:5198073 T C 0.124165 1.0638e-05
12:5199008 G A 0.320110 1.6484e-05
12:5199149 C T 1.789191 3.5714e-06
12:5205399 C T 1.013997 1.9650e-05
12:5205949 C T 0.107921 -1.3815e-05
12:5208483 C T 0.057559 -1.1432e-05
12:5210501 G A 0.387910 7.4680e-06
12:5214460 A C 0.157150 -1.1856e-05
12:5219876 A G 0.366368 -2.7537e-06
12:5220816 C T 0.398718 6.0146e-06
12:5225392 A C 0.934628 1.0455e-05
12:5231590 T C 0.072576 8.2572e-06
12:5234825 A G 1.245804 1.2346e-06
12:5239527 T C 0.034488 2.9178e-05
12:5247312 G A 0.037969 -4.1350e-06
12:5247709 A G 0.086519 -5.0747e-06
12:5254630 A G 0.046785 1.5806e-05
12:5260125 G C 1.432104 -9.1082e-06
12:5261032 C T 0.251985 1.2048e-05
12:5261802 C T 0.027107 1.2468e-06
12:5263803 T C 0.304349 -1.3778e-05
12:5263804 G A 0.830900 1.5925e-05
12:5266323 T C 0.026617 7.2507e-06
12:5274771 A G 0.868488 -5.5653e-06
12:5280207 A C 0.076510 -2.0496e-05
12:5282013 T C 0.037184 7.1156e-06
12:5282667 T C 0.210639 9.7215e-06
12:5282758 A G 0.064804 -8.5147e-06
12:5294195 A G 0.043389 -9.2629e-06
12:5294837 T C 0.127878 4.6559e-05
12:5295433 G A 0.481874 1.6254e-05
12:5296526 A C 1.166945 -2.4472e-05
12:5297678 G A 0.059320 -1.9192e-05
12:5298590 G T 0.437176 1.2360e-05
12:5301650 T C 0.035389 -1.9897e-05
12:5306473 T C 0.212737 -4.3645e-06
12:5312412 T G 1.294574 -5.9775e-05
12:5316804 A G 0.036137 -2.5900e-05
12:5317199 G A 0.317326 1.7500e-05
12:5317858 T C 0.032540 1.7817e-06
12:5318190 T G 0.526599 -1.9146e-05
12:5320480 G C 0.298192 1.5649e-05
12:5320806 A G 0.592902 2.6048e-05
12:5321472 A C 0.678353 -1.1012e-05
12:5324764 C T 1.101427 1.4429e-05
12:5333799 T C 0.735596 4.7627e-06
12:5335250 A G 0.065790 3.4654e-05
12:5336275 C T 0.044589 8.6175e-06
12:5348197 A G 0.267151 1.6742e-05
12:5355097 T C 0.901667 4.4247e-05
12:5356488 T C 0.478460 2.4510e-05
12:5358594 A G 1.972869 1.6097e-06
12:5365307 T C 0.091765 1.1902e-05
12:5365555 C A 0.394209 6.1195e-05
12:5365683 T C 1.480303 6.8926e-05
12:5367421 A G 0.129142 5.5456e-06
12:5369483 A G 1.524409 4.3233e-05
12:5371497 A G 0.026165 -9.1982e-06
12:5372782 C A 0.042443 4.9998e-06
12:5377326 A T 0.056304 3.2422e-06
12:5379761 C T 0.252807 -4.5246e-06
12:5381274 C T 0.025356 -8.4542e-06
12:5383762 A C 0.050273 -2.7522e-07
12:5385379 C T 1.311087 -3.6467e-06
12:5386966 A G 1.941156 -8.4441e-06
12:5387373 T C 0.046102 -1.7382e-05
12:5389806 C A 0.309180 -2.0640e-05
12:5391634 T C 0.047968 9.8967e-06
12:5393404 A C 0.023313 6.1454e-07
12:5402649 G A 1.048600 1.8018e-05
12:5404076 A G 0.278085 -1.2918e-05
12:5406807 G T 0.028606 1.9231e-06
12:5411963 A G 0.125083 9.8565e-06
12:5415733 T G 0.480422 7.3066e-05
12:5436439 T C 1.379356 -1.2765e-06
12:5441312 G A 0.470563 -1.0497e-05
12:5441930 A G 0.054560 3.8281e-06
12:5446404 T C 1.484383 -1.7454e-05
12:5458610 C T 0.146294 1.7502e-05
12:5458918 G A 1.716451 -1.5015e-06
12:5461154 T C 0.386658 -1.1187e-05
12:5470202 A G 0.143592 -1.1641e-05
12:5473153 T C 0.061697 5.6360e-06
12:5476044 A T 0.470212 -1.9499e-05
12:5476628 T C 0.081225 1.0511e-05
12:5477030 G A 0.235149 -1.0832e-05
12:5482755 T A 0.476346 -1.9079e-05
12:5489483 A G 1.814230 1.1854e-05
12:5491820 C G 0.662153 4.0154e-05
12:5499119 G C 0.491261 2.1246e-05
12:5499287 T G 0.065668 -7.1479e-06
12:5501055 G A 0.054322 -3.9504e-05
12:5502073 G A 0.555113 -2.7162e-05
12:5504582 A C 0.038697 1.2403e-05
12:5507432 C T 0.084945 4.7376e-06
12:5508551 G A 0.520530 1.0011e-05
12:5514425 G A 0.055805 3.1817e-06
12:5517078 C T 0.886279 5.6032e-06
12:5534316 G A 1.169967 -1.5614e-05
12:5548301 T C 1.540296 3.9249e-05
12:5548441 C T 0.063978 -2.6183e-05
12:5549716 A G 0.054839 -1.0378e-05
12:5550738 A G 0.227343 -4.3526e-05
12:5552126 C A 0.174622 3.0890e-06
12:5557527 A G 0.101451 9.7977e-06
12:5560017 T C 1.382762 1.8264e-05
12:5561865 A G 0.109957 4.6934e-06
12:5562283 C T 0.175404 -1.9448e-06
12:5567925 C T 0.087644 -1.8064e-05
12:5571448 G T 0.327437 -1.9032e-05
12:5571845 A C 0.377044 1.9337e-05
12:5574777 G A 0.183288 1.2285e-05
12:5583939 A G 1.590774 -2.0618e-05
12:5594988 C A 0.055478 1.3359e-05
12:5595435 G A 0.916228 -8.3543e-06
12:5599397 A G 0.042069 -1.1964e-05
12:5600325 T C 0.045099 -2.4596e-05
12:5600466 G T 0.301258 -1.6329e-05
12:5603632 A G 1.033743 -3.9095e-05
12:5603935 T C 0.381090 2.3122e-06
12:5605861 A G 1.750280 -1.2200e-05
12:5609024 T G 1.189982 -9.2691e-06
12:5610470 A G 0.123941 1.1507e-05
12:5611833 T C 0.051660 -7.8512e-07
12:5613536 T C 0.421751 9.6707e-06
12:5622140 T C 1.937052 -2.1698e-05
12:5623325 T C 0.038221 9.1603e-06
12:5625791 A G 0.152819 -2.4787e-05
12:5628657 G A 0.089891 -5.7562e-06
12:5628804 A G 0.972295 -5.1632e-06
12:5628932 C A 1.012902 -1.5615e-05
12:5630746 G A 1.812075 -1.8083e-05
12:5632882 A C 0.359708 4.3640e-06
12:5634216 C G 1.956030 -3.6352e-05
12:5635778 T C 0.469689 -1.6445e-06
12:5636435 C T 0.075541 -9.2489e-06
12:5638368 A G 0.060024 2.1854e-05
12:5642920 A G 0.545546 1.2300e-05
12:5647987 C T 0.140878 -1.4996e-05
12:5658571 T C 0.051048 -1.0334e-05
12:5660725 G A 0.562681 -1.2115e-05
12:5665454 T C 0.108359 -8.5674e-06
12:5672960 A G 0.024458 -1.9607e-05
12:5676977 T G 0.967719 2.3902e-05
12:5677588 A G 0.170229 -2.5325e-05
12:5679465 A G 0.534819 -2.5324e-05
12:5680477 A G 0.377639 -2.9739e-06
12:5680924 A G 0.534717 -2.5589e-05
12:5682353 C T 0.053908 -6.8296e-06
12:5682600 C T 0.973624 3.7805e-05
12:5688200 A G 0.179613 -8.4385e-07
12:5691659 T C 0.425930 -4.2411e-06
12:5698059 T C 0.430965 4.3930e-06
12:5704804 G A 1.745190 8.0116e-06
12:5711967 C A 0.049624 -9.3814e-07
12:5721079 C T 0.032924 3.0358e-05
12:5722788 C T 0.025764 -8.4998e-06
12:5723883 C T 1.359732 -2.1568e-05
12:5723935 A G 0.458089 1.9949e-06
12:5730396 A G 0.094903 -2.6828e-06
12:5735809 C T 0.024265 -5.8128e-06
12:5740393 T G 0.054625 -7.2177e-07
12:5740998 A G 0.579874 -1.6815e-05
12:5748079 G A 0.809899 -1.1988e-05
12:5748324 G A 0.796174 -1.4993e-05
12:5749168 T C 0.797462 6.4889e-06
12:5749281 T A 1.450643 1.8924e-05
12:5749363 G A 0.334767 4.0474e-05
12:5756520 T C 0.123036 -1.0174e-05
12:5760898 C T 0.030819 -1.3393e-05
12:5760938 T C 0.050423 1.0523e-05
12:5765786 T C 0.356689 -1.8068e-05
12:5767174 C T 1.248847 6.9742e-06
12:5768444 T G 0.062479 2.6736e-06
12:5775830 G A 0.439376 -3.0439e-06
12:5786339 G A 0.363706 -1.7263e-05
12:5789690 T C 0.130030 -8.0010e-06
12:5797101 A G 0.159037 -1.2415e-05
12:5798755 T C 0.063706 5.6893e-06
12:5799384 G T 0.919339 8.2686e-06
12:5803538 C A 0.038289 -1.0075e-05
12:5813402 C A 0.325982 -7.9657e-06
12:5816143 G T 0.177991 -3.2300e-06
12:5826098 A G 0.065144 1.3126e-05
12:5832466 A G 0.068187 1.4046e-05
12:5841733 C A 0.157011 -1.3829e-05
12:5846893 T G 0.155817 -4.1865e-06
12:5849572 C T 0.928046 8.0567e-06
12:5850147 T C 0.200433 1.6937e-05
12:5852061 T C 0.167774 -1.3265e-05
12:5853200 A T 0.091431 2.3901e-05
12:5858461 G A 0.219608 2.4439e-06
12:5858623 G C 0.028864 8.1599e-06
12:5866902 C G 0.143388 -5.7628e-06
12:5876800 C T 0.082266 -1.0520e-05
12:5879851 T C 0.345748 -3.0618e-06
12:5881540 T C 0.082031 1.0375e-05
12:5896497 A G 0.022877 -4.0713e-06
12:5896983 G T 0.025543 -5.0016e-06
12:5897339 G A 0.243254 -1.4401e-05
12:5900632 T C 0.077247 -6.5810e-07
12:5900741 T G 1.751847 1.1307e-05
12:5901663 G A 0.538097 -6.3407e-06
12:5904935 T C 0.060350 3.2819e-05
12:5906715 G A 0.066616 -1.3213e-05
12:5913167 T C 1.025213 2.5998e-05
12:5917264 T C 0.037272 1.5337e-05
12:5920051 T C 0.071927 -8.9445e-06
12:5920102 A G 0.022068 1.1313e-05
12:5922895 A C 1.078641 2.1945e-05
12:5923367 A G 0.706504 -1.9169e-05
12:5923397 A G 0.107696 -8.8141e-06
12:5935500 C T 0.035831 -3.9344e-06
12:5936762 A C 0.097204 1.7246e-05
12:5936910 T C 0.056716 7.4573e-06
12:5937354 A C 1.505948 -1.3437e-05
12:5945363 T C 0.047659 9.9270e-06
12:5949262 T C 1.401624 -3.7554e-06
12:5949934 C A 0.694407 3.7680e-07
12:5955486 G A 0.410835 1.0553e-05
12:5958450 T C 0.090598 -3.7922e-06
12:5961048 A G 1.955082 2.7734e-07
12:5964914 C G 0.182149 5.8131e-06
12:5968429 G T 1.528591 -1.6776e-05
12:5975104 T C 0.719804 -3.5072e-05
12:5984434 C T 0.967015 -4.9619e-07
12:5990275 T C 0.538678 -2.6844e-05
12:5994447 A G 0.069054 1.1522e-06
12:5994600 T G 0.328365 1.0796e-05
12:5995702 G A 1.092659 -8.1589e-06
12:6006026 A G 0.022888 1.3109e-06
12:6008592 C A 0.035855 -2.7430e-06
12:6009297 A G 0.074667 5.1040e-06
12:6010244 A G 1.816114 1.0222e-05
12:6016251 A G 0.045551 2.7783e-06
12:6019866 G A 0.392503 1.5683e-05
12:6020634 T C 0.057212 -2.6308e-05
12:6023716 T C 0.084438 -1.2205e-06
12:6027571 A C 0.908317 -9.9065e-07
12:6029460 T C 0.395087 7.2052e-06
12:6030405 G A 0.399510 7.5887e-06
12:6030437 G A 0.130074 1.3166e-05
12:6031512 T C 0.040958 -1.7253e-05
12:6034400 C T 0.125661 5.9659e-06
12:6039379 A G 0.093325 3.1988e-06
12:6049343 C T 0.235808 -1.2885e-05
12:6050273 A G 0.048135 -2.0342e-05
12:6051318 C T 0.519928 -1.7000e-06
12:6051609 A G 0.790500 1.1302e-05
12:6054200 A G 0.077686 2.2014e-06
12:6054395 G A 1.929301 -1.0330e-05
12:6059719 G A 0.432073 1.0241e-05
12:6060032 G A 0.030870 -7.5683e-06
12:6061559 T C 0.116400 -6.5832e-07
12:6063905 A G 0.384166 -2.3667e-05
12:6073520 G T 1.209252 -3.7076e-05
12:6074650 T C 0.038833 -2.2163e-06
12:6077639 C T 0.185644 -2.3988e-05
12:6079324 T C 0.262143 2.2312e-05
12:6079908 T C 0.038010 -9.1710e-06
12:6081210 T C 0.163885 -1.1648e-05
12:6081589 A G 0.055907 1.9756e-05
12:6081938 T C 1.292358 -1.0890e-06
12:6084191 C G 1.309408 9.9238e-06
12:6088103 C A 0.316041 1.3763e-05
12:6090825 C T 0.466609 -1.7985e-05
12:6093711 T C 0.168556 -6.9315e-06
12:6095901 G A 1.767255 -6.7268e-06
12:6099846 G A 0.160557 -1.5495e-05
12:6102533 A C 0.312359 1.2578e-05
12:6102607 C T 1.076513 -1.2327e-05
12:6103094 A C 0.049495 -1.2800e-05
12:6103823 C T 0.035589 -1.4926e-05
12:6103998 T C 0.113857 -2.8724e-06
12:6105387 A G 0.756243 -2.3530e-05
12:6120431 T C 1.013470 4.6741e-05
12:6126413 A G 0.033794 1.1834e-05
12:6127891 A C 0.172616 1.9676e-05
12:6128388 T C 0.026937 8.3133e-06
12:6132671 T C 0.039802 6.3087e-07
12:6138702 A G 0.171116 -1.3246e-05
12:6140659 T C 0.047931 -1.5386e-05
12:6142402 A G 0.135605 -2.5535e-05
12:6143984 C T 1.819599 -1.8895e-05
12:6144520 C T 0.520822 -1.9652e-05
12:6146586 A G 0.110848 -2.4465e-05
12:6151597 A G 1.745051 -1.3676e-05
12:6154206 C T 1.811038 -7.3384e-06
12:6154304 T C 0.060279 2.7369e-06
12:6154469 G A 0.753754 -1.3477e-05
12:6166455 A G 0.197567 -1.3960e-05
12:6167196 G A 0.744537 7.5639e-07
12:6169027 C T 1.362581 -3.0029e-06
12:6169323 G T 0.399857 -1.7489e-06
12:6169733 C T 1.039285 -8.2157e-06
12:6170486 T G 0.139498 2.0867e-05
12:6172202 C T 1.292990 8.8829e-06
12:6172393 C T 1.178259 6.3441e-06
12:6173433 T C 0.233476 -8.7329e-06
12:6174414 G T 0.271789 -1.1698e-05
12:6181635 A G 0.215817 -3.6203e-06
12:6182828 T A 0.053659 -1.8322e-05
12:6186116 C T 0.985374 -2.0072e-05
12:6186807 C T 0.182421 -3.4736e-05
12:6187665 T G 0.929355 -1.1451e-05
12:6189396 C T 0.057770 1.5149e-05
12:6189924 G A 0.131757 -1.6267e-05
12:6193096 T C 1.416386 -9.9543e-06
12:6194243 G C 1.435575 -1.1212e-05
12:6194586 G C 0.416879 8.6657e-07
12:6195675 G T 0.255585 -4.3455e-07
12:6198035 A G 0.105673 -2.0160e-05
12:6199754 A G 0.162960 -3.6538e-07
12:6200443 T C 0.955350 4.7136e-07
12:6202608 A G 1.406462 2.9226e-06
12:6204615 G T 0.066902 9.1465e-06
12:6205767 C T 0.049852 -3.1717e-05
12:6208682 G A 0.066331 9.7520e-06
12:6221398 A C 0.135986 1.7693e-05
12:6222087 A C 1.283780 1.1773e-06
12:6225931 A G 0.144224 -1.8111e-06
12:6228117 A G 1.278354 5.0564e-06
12:6248983 G A 1.825392 3.8341e-06
12:6250284 G A 0.159115 -6.2556e-06
12:6261482 C T 1.308949 1.1242e-05
12:6261916 G A 1.976793 2.4873e-06
12:6280732 T C 0.982379 2.4084e-06
12:6280805 T C 0.049501 -1.3152e-05
12:6282693 C T 0.057913 1.4901e-05
12:6283105 C T 0.045061 -9.8155e-07
12:6289219 A G 0.864187 3.0578e-05
12:6291093 A G 0.858210 3.4799e-05
12:6291892 G A 0.989899 3.0665e-05
12:6294417 A C 0.988311 2.3952e-05
12:6298784 C T 0.982963 1.8740e-05
12:6299131 A G 0.038466 -2.3331e-05
12:6320386 T C 0.817773 -7.2030e-06
12:6321862 G C 0.865228 1.6276e-07
12:6322856 A G 0.025478 -8.9015e-07
12:6323140 A G 0.029694 -1.2418e-05
12:6325952 T C 0.024275 -1.7182e-05
12:6327437 G A 0.037238 1.6941e-05
12:6331208 T C 0.116750 -7.2600e-06
12:6332926 A G 0.034178 -1.6985e-05
12:6333608 G A 0.036704 -1.4140e-05
12:6343123 T C 0.065355 -1.3286e-05
12:6344174 G A 1.189883 -7.1961e-07
12:6345199 T C 1.008986 -1.1408e-05
12:6348926 G A 0.041600 -9.6106e-06
12:6355163 T C 0.043545 -1.2055e-05
12:6359872 G A 0.134164 1.7133e-05
12:6363341 G T 0.072630 1.6591e-05
12:6367415 G A 0.118888 -1.5333e-05
12:6372381 C T 0.247361 1.4766e-05
12:6375865 T C 0.180680 1.7758e-05
12:6376428 G A 0.071179 1.7933e-06
12:6378297 C T 0.544278 3.6078e-05
12:6378970 G A 0.212608 -9.1957e-06
12:6383775 C T 0.306276 -9.1615e-06
12:6385727 T C 1.780987 -2.0029e-05
12:6390397 A G 0.110334 2.5999e-05
12:6393613 C T 0.265458 -4.8645e-06
12:6396286 C T 0.178113 -6.2619e-05
12:6402187 G A 0.300606 -1.1737e-05
12:6404780 A C 0.035753 -1.9050e-05
12:6408626 A G 0.185263 1.6276e-05
12:6413279 G C 0.070941 -6.9026e-06
12:6413400 A G 0.187028 -3.4838e-06
12:6415423 T C 1.614056 7.8019e-06
12:6415426 G C 1.570861 9.2596e-06
12:6420678 T G 0.244940 4.6403e-05
12:6421495 A G 1.175298 -4.0478e-05
12:6425927 T C 1.229937 -5.3869e-05
12:6428116 G T 1.259927 -3.5720e-05
12:6434625 A G 0.965951 -1.8633e-05
12:6440009 C T 0.803953 1.8798e-06
12:6441860 A C 0.035416 7.1749e-06
12:6442643 T C 0.035011 1.9786e-05
12:6446777 A G 0.792611 5.5568e-06
12:6449211 T C 0.185182 6.4015e-06
12:6449743 A C 0.059908 -6.6767e-06
12:6450203 T G 0.040509 -2.7637e-06
12:6451590 C A 1.171035 -6.4170e-06
12:6453212 A G 0.112174 -2.9199e-06
12:6454297 G A 0.020868 2.4936e-06
12:6457798 T C 0.056590 6.7314e-06
12:6458350 G A 0.043127 -1.2663e-05
12:6461229 A G 0.022622 1.6215e-05
12:6464581 T C 0.073501 1.6722e-05
12:6464784 A G 0.042807 -6.8156e-06
12:6466371 C T 0.093223 1.4050e-05
12:6469366 A G 0.137295 -3.3451e-05
12:6469671 T G 1.116641 -4.0888e-05
12:6473549 A C 0.532201 -1.1820e-05
12:6476559 A G 0.035243 -4.7931e-06
12:6476583 T C 0.538794 -8.8381e-06
12:6476892 G A 0.813438 -3.5919e-05
12:6477036 C T 0.036382 8.7032e-06
12:6477813 A G 0.083408 -2.1733e-05
12:6482514 G T 0.222352 -1.8089e-05
12:6482786 A G 1.110069 -4.2762e-06
12:6485661 C T 0.498720 3.3312e-07
12:6486656 C T 0.462624 5.9182e-06
12:6487161 C T 0.624286 5.7733e-06
12:6488450 C T 0.416434 -7.3248e-05
12:6490033 A G 0.080450 -7.4661e-06
12:6490743 C T 0.801274 -1.2788e-06
12:6491280 T C 0.059330 2.1418e-06
12:6491629 A G 0.073191 -3.3594e-06
12:6491947 T C 0.472983 2.1842e-05
12:6493911 T C 0.051252 -9.5690e-07
12:6494240 G A 0.024761 -8.9741e-06
12:6496122 A G 0.062139 -2.5873e-06
12:6496381 G A 0.041454 1.0048e-05
12:6497259 T C 0.237576 5.1034e-06
12:6500843 A G 1.472361 2.7765e-06
12:6502131 G T 0.395386 1.5075e-05
12:6502742 A G 0.853175 -1.1873e-05
12:6505636 G A 0.036936 -6.1429e-06
12:6525121 A G 0.982148 5.4803e-06
12:6526672 G C 0.815808 -1.3300e-05
12:6533725 T A 0.449769 4.1825e-05
12:6537544 A G 0.755407 -2.5090e-05
12:6539491 C T 0.180609 1.6427e-05
12:6545417 A C 1.545746 1.0576e-05
12:6545611 A G 0.707330 -1.0760e-05
12:6549751 C T 0.795524 2.5208e-07
12:6552731 A G 0.023823 2.7798e-06
12:6553016 G A 1.212931 1.6122e-05
12:6553504 T C 0.132090 8.8872e-06
12:6553806 A G 0.517620 -6.5006e-06
12:6554628 A G 0.477621 7.8399e-06
12:6555456 C T 0.044538 -3.0731e-05
12:6562293 T C 0.568862 1.1025e-05
12:6562810 G A 1.426164 3.5668e-05
12:6567907 T C 0.438108 1.4113e-05
12:6568572 C T 0.592657 1.2799e-05
12:6572191 C T 0.996406 1.5539e-05
12:6575044 T G 0.625700 6.8495e-06
12:6577518 A G 0.063077 1.1719e-07
12:6578469 G A 1.666209 1.9112e-05
12:6580443 T A 0.179334 2.8403e-05
12:6580582 G A 0.440957 1.6885e-05
12:6581534 G C 0.036664 -1.9234e-05
12:6588972 C A 0.951906 1.6433e-05
12:6598122 A C 0.533004 -2.5378e-05
12:6602645 C T 0.539739 -2.0175e-05
12:6604331 T G 0.065164 2.9685e-06
12:6619284 G C 1.454369 -1.0476e-05
12:6620226 T C 0.022932 -1.9278e-06
12:6622346 C T 1.434589 -1.0921e-05
12:6624738 C T 0.041631 -2.3000e-05
12:6627975 T C 0.190577 -1.0298e-05
12:6630988 G A 0.020362 5.6745e-06
12:6635274 A G 0.517062 8.2079e-06
12:6637752 C T 0.054037 1.2848e-05
12:6637845 C T 1.433542 -1.1008e-05
12:6638350 T C 0.916007 1.2578e-05
12:6638666 T C 0.496942 -2.9183e-05
12:6639981 G C 0.381164 4.1717e-06
12:6648198 G A 0.424434 6.5458e-06
12:6651441 T C 0.520625 1.6298e-06
12:6662661 A G 0.046941 -2.8755e-06
12:6668956 T C 0.041284 -1.2347e-05
12:6675870 C T 0.078903 -1.2888e-06
12:6677603 G A 0.068231 9.6054e-06
12:6690653 A G 0.130557 -1.3537e-05
12:6692672 C T 0.047281 1.8476e-05
12:6695787 G A 0.361901 2.1689e-05
12:6708047 A G 0.022408 9.0850e-07
12:6709945 A G 0.483557 -3.4834e-05
12:6741987 A G 1.838923 -1.1128e-05
12:6745554 C T 0.075904 -3.4508e-06
12:6746443 G A 0.329147 2.5336e-05
12:6749947 A C 0.090813 -7.3583e-07
12:6754191 G A 0.725369 4.3705e-05
12:6765989 T C 0.070869 -4.0729e-06
12:6766197 T C 1.863252 -2.0479e-05
12:6771415 T C 0.057705 8.0272e-06
12:6772875 A C 1.950036 3.0233e-06
12:6775503 C T 0.032441 -6.7362e-06
12:6775967 G A 1.225932 2.7356e-05
12:6785945 C T 0.072780 4.2686e-06
12:6795760 A T 0.327739 -1.1343e-05
12:6797472 G T 0.043256 -6.3330e-07
12:6800827 T C 0.043168 -8.2077e-06
12:6802779 T A 0.032604 1.8762e-05
12:6805206 G C 0.154209 -9.0602e-06
12:6811433 T C 0.034899 -8.6773e-06
12:6817264 A G 0.158711 1.8802e-06
12:6818252 T C 0.192403 -3.4064e-05
12:6826159 G C 0.246443 1.9360e-05
12:6829472 T C 1.362010 -1.0646e-05
12:6830071 A C 0.080348 6.7571e-06
12:6833104 C T 0.234319 2.1573e-06
12:6836913 T G 1.422727 -2.8473e-06
12:6837643 C T 1.263194 -2.6053e-06
12:6841813 G A 0.195024 6.6367e-06
12:6845294 T C 0.231562 -4.8376e-06
12:6848892 A G 0.077781 1.7092e-05
12:6858126 A G 0.274580 1.7066e-05
12:6866827 G T 0.745697 -5.3438e-06
12:6867152 A G 0.294017 -1.9867e-05
12:6871499 G A 0.830424 -4.4880e-06
12:6871891 T C 0.656601 -2.1203e-05
12:6872512 A G 0.105388 -2.9498e-05
12:6873818 A G 0.175509 2.5253e-06
12:6875048 A G 0.020379 -3.9431e-05
12:6880474 G T 1.922005 -5.0614e-06
12:6880996 A G 0.123730 -1.0166e-05
12:6884244 A G 0.663241 -5.8483e-05
12:6885410 A G 1.338673 -1.1745e-05
12:6887020 C T 1.255738 1.7811e-05
12:6892826 C T 1.942723 -2.4706e-06
12:6896055 A C 1.223807 -5.7755e-05
12:6896318 C T 0.293248 1.4131e-05
12:6896546 G A 0.609816 -1.5933e-05
12:6898460 A G 1.542306 -2.5691e-05
12:6901077 G A 0.940299 -6.7689e-06
12:6901134 T C 0.647710 -2.0216e-05
12:6905181 C T 1.258961 -4.7269e-05
12:6905417 C T 1.545134 -3.1169e-05
12:6918196 G A 0.061873 6.0669e-06
12:6924109 T C 0.038163 -8.8320e-06
12:6924718 A C 1.014021 -1.7753e-06
12:6925149 T C 0.732451 2.3776e-06
12:6928569 A T 0.062924 5.0104e-06
12:6929018 G A 1.204754 -1.1496e-05
12:6930804 G T 1.929491 -5.7293e-06
12:6932247 C T 0.151805 -5.0639e-06
12:6933223 T C 0.175778 -4.0367e-06
12:6933589 T C 0.036640 2.1628e-05
12:6933787 G A 0.932306 8.2052e-06
12:6934300 T G 0.784914 2.7675e-05
12:6935977 G A 0.602190 -2.9896e-05
12:6938872 T C 0.468227 1.7532e-05
12:6939850 G A 0.975810 2.4737e-05
12:6939859 T C 0.083744 1.0135e-05
12:6940254 G A 1.179205 3.1638e-05
12:6940492 A G 0.065787 1.2360e-07
12:6941021 A G 0.554457 2.2241e-05
12:6941481 C T 0.192291 7.5632e-06
12:6943243 C T 0.092530 8.2105e-06
12:6946247 T G 0.682967 3.1070e-05
12:6946718 A G 0.031843 -4.8965e-06
12:6947196 T C 0.022500 6.1201e-06
12:6947732 T C 0.609207 1.8435e-05
12:6948468 C T 0.735960 1.5970e-05
12:6949026 G A 1.299538 3.4343e-05
12:6954864 A G 0.140314 -2.6145e-05
12:6954875 T C 0.609187 1.3680e-06
12:6955188 G T 0.061802 8.2913e-06
12:6968741 G C 0.079410 -1.1819e-05
12:6973088 T C 0.087202 -3.7926e-06
12:6980973 A G 0.374256 8.9709e-06
12:6982347 C A 0.563755 8.7527e-06
12:6985075 A G 0.066487 -8.7150e-06
12:6998915 G A 0.071172 -9.0447e-06
12:7008438 A G 0.552811 -7.4052e-07
12:7022085 A T 0.554967 -1.3645e-06
12:7023123 G A 0.560770 -2.0942e-06
12:7032253 T C 0.362686 6.8589e-06
12:7038321 G A 0.053714 8.0805e-07
12:7043486 T C 0.137356 2.0805e-05
12:7045178 A G 0.024203 -5.0934e-06
12:7046077 A G 0.067395 1.8381e-05
12:7047143 A C 0.710434 7.6011e-06
12:7052978 A G 0.108934 -1.4033e-06
12:7053085 G A 0.599124 -2.9486e-06
12:7053086 T A 0.027052 -1.8628e-05
12:7053149 C A 0.594847 2.1988e-07
12:7053908 T C 0.291603 6.3098e-07
12:7054350 C T 1.922549 2.1217e-05
12:7054859 A G 1.965682 1.2337e-05
12:7057437 T C 1.825266 3.4366e-05
12:7065406 A G 1.879772 3.3892e-05
12:7065635 C T 1.882784 3.1436e-05
12:7066066 T C 0.030292 1.0804e-05
12:7069654 A G 1.756719 6.2601e-05
12:7074365 A G 0.070998 -1.1166e-05
12:7080187 G C 0.088208 -3.5658e-06
12:7082700 T C 0.037962 9.3899e-06
12:7085171 A G 0.179358 -1.6229e-05
12:7090193 G A 0.162223 -1.1503e-05
12:7091918 T C 0.159030 -6.4056e-06
12:7092665 G A 0.030184 9.3212e-06
12:7104806 C T 0.030350 1.0720e-05
12:7112236 G A 0.479457 3.4764e-07
12:7119782 A G 0.806829 2.8503e-06
12:7123033 C T 0.040791 -2.5358e-05
12:7145853 C T 0.164725 -1.7357e-05
12:7151943 T C 0.141334 -8.5589e-06
12:7165427 G A 0.075343 1.7544e-05
12:7170336 A G 0.265791 -3.5382e-06
12:7171620 T C 0.142514 3.8370e-05
12:7174770 G A 1.928417 8.3716e-06
12:7176618 A G 0.412759 1.6172e-05
12:7179080 G T 0.034433 8.1939e-08
12:7182138 T C 0.033009 1.5130e-05
12:7188562 T G 0.052728 2.5683e-05
12:7242204 T C 0.170831 -2.4274e-05
12:7242299 A G 0.477138 2.1625e-05
12:7243170 C T 0.055927 -6.9440e-06
12:7243783 C T 0.632540 2.5138e-06
12:7248675 T C 0.525874 -2.9466e-06
12:7248753 G A 0.155229 -1.9279e-05
12:7248856 A G 0.176988 1.8614e-05
12:7249598 C T 0.708724 7.7560e-06
12:7250237 G A 1.130829 8.5966e-06
12:7252506 T C 0.146512 -6.0899e-06
12:7255370 C T 0.278088 3.6413e-06
12:7256639 G A 0.984340 4.9366e-06
12:7259606 A G 0.550856 2.1777e-06
12:7265709 T C 0.097011 1.8398e-06
12:7267853 T C 0.081419 1.6496e-07
12:7270804 G A 0.659266 1.2059e-05
12:7275676 T C 0.073854 -3.1038e-06
12:7278010 A C 0.237195 -1.7830e-05
12:7279258 A G 0.459540 -1.2410e-05
12:7280880 G C 0.178501 4.2081e-06
12:7281317 T C 0.205553 -1.4678e-05
12:7284301 T C 1.134647 5.3291e-06
12:7284935 A G 0.159482 -1.6421e-05
12:7286591 T C 0.087165 -2.7591e-05
12:7288432 G A 0.119738 1.1507e-05
12:7289160 G A 0.163766 -9.6915e-07
12:7297252 T C 1.548272 5.0890e-06
12:7309199 A G 1.148559 -1.3169e-05
12:7314819 T C 0.061003 -1.2991e-05
12:7316029 G A 1.622059 -3.3770e-05
12:7329996 G C 1.034790 -1.3373e-05
12:7335778 T C 0.037667 -1.4930e-05
12:7335781 G A 0.153550 -8.1851e-06
12:7347802 T C 0.096031 1.2616e-05
12:7348005 T C 0.098197 2.3191e-05
12:7355327 A C 0.099948 1.8440e-05
12:7358509 C T 1.575311 3.0237e-06
12:7358646 A G 0.562320 3.2959e-05
12:7360892 C T 0.084972 -1.1384e-05
12:7361287 A G 0.043375 3.5299e-05
12:7362449 G A 0.044340 -2.2656e-05
12:7364442 T C 1.013181 -2.6025e-05
12:7365310 C A 0.107135 2.9951e-05
12:7370116 C A 0.764810 -4.2868e-05
12:7373498 A C 0.057086 1.0754e-05
12:7377419 A G 0.243335 1.3772e-05
12:7380974 G C 0.921515 -2.5366e-05
12:7389865 A C 0.289811 -1.3465e-05
12:7393094 A G 0.020950 -9.3297e-06
12:7397510 T C 0.047346 6.0735e-06
12:7400474 A G 0.880894 -1.9291e-05
12:7400526 G T 0.097979 1.6144e-05
12:7401343 C G 0.229311 3.8866e-06
12:7403576 T C 0.757137 3.3171e-06
12:7410480 G A 0.218384 -4.7286e-05
12:7413307 A G 0.054656 5.4508e-06
12:7419999 C T 0.435378 1.9845e-06
12:7423513 T G 0.069900 -1.6696e-05
12:7423648 T C 0.034457 1.0466e-05
12:7435097 T G 0.094869 -9.6112e-06
12:7451462 A G 0.042909 -5.8000e-06
12:7452463 A G 0.089636 -1.2873e-06
12:7455597 G A 1.702077 -1.6990e-05
12:7470064 A G 0.189357 -1.3711e-05
12:7471154 C A 0.090626 -5.5872e-06
12:7471247 T C 0.346231 1.7847e-05
12:7475081 T C 0.089766 -1.1996e-06
12:7476127 A C 0.028246 3.8606e-06
12:7476237 T C 0.078271 -4.4797e-05
12:7499090 T C 0.149728 3.7382e-06
12:7502072 T C 0.154763 -6.2950e-05
12:7507726 G T 0.700754 3.8509e-06
12:7511504 G A 1.035994 1.6092e-05
12:7522668 C T 0.034773 -2.5592e-06
12:7527124 G A 0.104613 -1.3858e-05
12:7529887 C T 1.510633 1.1998e-05
12:7536128 T G 0.098629 -4.6840e-06
12:7541412 A G 0.139536 5.0053e-07
12:7548996 G C 0.070648 1.7208e-05
12:7552921 T C 0.070716 1.7214e-05
12:7555636 G A 1.485515 9.1788e-06
12:7557754 C T 0.098829 -1.9936e-05
12:7558008 C T 0.076625 -5.1397e-06
12:7564190 T C 0.040240 4.0619e-06
12:7571012 A G 0.107604 1.4545e-05
12:7585247 C T 0.590087 -8.1129e-06
12:7585971 G A 1.112351 6.7513e-06
12:7587380 G T 0.038319 -9.0311e-06
12:7592379 G A 0.082619 1.0962e-05
12:7594214 A C 0.108346 -4.1152e-05
12:7597627 A G 0.388957 -2.0112e-05
12:7598522 A G 0.033342 5.0456e-06
12:7600979 G A 0.755519 2.3947e-06
12:7603224 G A 0.257618 3.9814e-05
12:7603245 T G 0.170691 3.8361e-05
12:7608101 G T 0.061656 -2.3360e-06
12:7624073 T C 1.162257 -2.8076e-06
12:7631883 A G 1.771100 4.4334e-06
12:7632376 C T 0.288631 -5.9402e-05
12:7640336 A G 0.122302 -1.6279e-05
12:7640589 T C 0.191257 1.3206e-05
12:7641535 A G 0.196432 1.4970e-06
12:7643246 T C 0.055404 3.7629e-05
12:7645055 A G 0.059850 -5.3267e-06
12:7649484 C T 1.948020 -7.5416e-06
12:7649653 C T 1.546906 2.3680e-05
12:7651138 T A 1.948285 -8.7482e-06
12:7655137 G A 1.469573 1.5727e-05
12:7666386 G A 1.952396 -5.7282e-06
12:7675799 T C 0.357168 -5.6489e-06
12:7709644 C T 1.895224 -2.0837e-05
12:7712932 A C 1.329463 -1.1233e-05
12:7719395 C T 0.080294 2.9350e-07
12:7722817 A G 0.321640 1.2656e-05
12:7724438 C T 0.445574 -3.1870e-05
12:7730186 G A 1.566288 3.1394e-06
12:7735241 A G 1.452340 7.5817e-06
12:7737334 A C 0.039815 1.4181e-05
12:7745968 C T 0.090717 2.6127e-06
12:7757834 A G 0.067558 2.5986e-05
12:7768090 G T 0.032530 -2.1363e-06
12:7769947 G A 0.052976 -7.3578e-06
12:7786545 T C 0.194670 -4.3609e-06
12:7789903 C A 1.141392 4.3530e-06
12:7801532 A G 0.486831 7.4404e-06
12:7805154 A G 0.031659 -1.4973e-05
12:7805236 G C 1.771637 1.2237e-05
12:7805414 T C 0.020382 -1.7852e-06
12:7805467 T C 1.770009 1.2883e-05
12:7814547 G A 0.031034 -1.9872e-05
12:7815975 T C 0.255357 -5.8654e-06
12:7817167 C A 1.008778 1.2662e-06
12:7817725 T C 0.036123 2.5085e-05
12:7828231 T C 0.241020 3.4229e-05
12:7831955 C T 0.226942 1.8366e-05
12:7832383 G A 0.886429 -1.8731e-05
12:7835965 A G 0.919122 3.8238e-05
12:7838471 C T 0.065137 -5.5790e-06
12:7838604 T C 0.708815 -5.1096e-05
12:7842587 G C 0.064338 -2.2122e-06
12:7842932 T C 0.646510 -2.9365e-05
12:7847308 T C 1.343583 -2.5684e-06
12:7847834 A G 0.049342 5.6630e-05
12:7847940 T C 1.950849 -2.0252e-05
12:7848202 C G 0.175019 -1.0089e-05
12:7848749 G A 1.739366 -1.0874e-05
12:7850371 A C 0.085390 -8.1889e-06
12:7852052 A G 0.197431 2.5519e-06
12:7854839 T C 0.481483 -3.4420e-06
12:7856726 C T 1.119626 1.2344e-05
12:7860560 C T 1.485131 2.4765e-06
12:7863398 G A 0.236532 2.1543e-05
12:7863441 G A 0.182258 -9.1521e-06
12:7869278 A G 0.135412 -5.5428e-06
12:7870848 C A 0.843367 -4.6887e-06
12:7871112 C A 0.298266 -1.1222e-05
12:7876440 A G 0.590852 3.1710e-06
12:7879120 A C 0.609255 2.5505e-05
12:7880551 T C 0.925194 1.6748e-05
12:7882038 A G 0.276627 4.4766e-06
12:7897735 T C 0.569062 -2.1565e-05
12:7903171 A G 0.283705 5.0148e-06
12:7905385 A G 0.058103 -8.9590e-06
12:7911270 G A 0.041835 -3.2118e-06
12:7912675 G A 0.810613 -1.5059e-05
12:7918339 A G 0.056165 2.2416e-05
12:7933635 T C 1.685656 4.1126e-06
12:7938378 C T 0.389035 1.8909e-05
12:7942734 C T 0.030235 -1.4989e-05
12:7943129 T C 0.021891 1.4823e-05
12:7944013 T C 0.110685 6.4903e-06
12:7945916 A G 0.614314 -4.6362e-06
12:7946224 G A 1.144924 9.2704e-06
12:7949230 T G 1.598209 5.7219e-06
12:7949288 G T 1.585453 8.4194e-06
12:7953089 T C 1.011196 1.0624e-05
12:7959591 T C 1.639697 1.2439e-06
12:7959616 G A 0.440260 1.7966e-06
12:7967076 G A 0.647534 2.1416e-05
12:7968006 T C 0.565676 1.0963e-05
12:7968112 C T 1.883740 2.7990e-05
12:7977723 C T 1.202905 -1.0311e-05
12:7980058 G A 0.051188 -9.0710e-06
12:7985318 A C 0.074524 -9.9963e-07
12:7985752 C A 1.957805 3.2985e-06
12:7992820 T G 0.701128 -2.0096e-05
12:7993316 C A 0.426049 1.6514e-05
12:7993553 T C 0.038003 -1.1242e-08
12:7997038 C T 0.174336 4.6099e-06
12:8000336 G T 0.975722 9.4475e-06
12:8000460 T G 1.720378 8.2340e-07
12:8003758 A G 0.759112 -1.4650e-05
12:8008179 T C 0.284453 1.8832e-05
12:8012467 C A 0.629093 -2.8861e-06
12:8017427 G A 0.843829 -1.9015e-05
12:8017458 T C 0.635556 6.5696e-06
12:8021191 C T 0.084326 -7.3950e-06
12:8021897 T C 0.123281 -2.7412e-05
12:8023680 T G 0.669248 1.2342e-05
12:8026675 C T 1.761774 -1.4924e-05
12:8034476 G A 1.201562 8.7880e-06
12:8036895 T G 0.427195 -1.2018e-05
12:8038169 T G 0.056043 -5.8760e-06
12:8043688 C G 1.607426 -1.6467e-06
12:8044997 A C 0.246140 -1.5821e-05
12:8045597 A G 0.854114 -1.3132e-05
12:8049561 G C 0.279482 -2.4141e-05
12:8053467 T C 0.237457 -1.8541e-05
12:8057859 T G 0.835126 -1.2118e-05
12:8062737 A G 0.786386 7.2748e-06
12:8066802 C T 0.588791 6.2789e-06
12:8069058 A G 1.601949 -7.4830e-08
12:8072008 C T 1.732658 1.5904e-05
12:8081949 C T 0.222535 -1.1988e-05
12:8086166 G A 0.985048 8.9120e-06
12:8087088 T C 0.036025 -1.6129e-05
12:8087394 C T 0.540429 1.3647e-05
12:8089858 T C 0.065076 6.2857e-06
12:8090505 G C 1.239222 -1.7794e-05
12:8090703 C A 0.740478 1.5974e-06
12:8097433 G T 1.443486 -6.5893e-06
12:8101326 T G 0.460115 8.5831e-06
12:8101367 G C 1.074154 1.4434e-05
12:8104883 C T 0.489421 4.6749e-06
12:8106127 A G 0.071345 9.3159e-06
12:8108389 T C 0.567141 -3.7331e-07
12:8109412 A G 0.074857 4.6575e-06
12:8109949 A G 0.073130 3.0259e-05
12:8111930 T G 0.029046 -1.6770e-05
12:8114429 T C 0.177790 -2.3459e-05
12:8114606 G A 1.013677 1.8140e-07
12:8116066 C T 0.379434 -1.5305e-05
12:8116068 C T 0.559465 1.1557e-06
12:8123306 A G 1.428932 7.0286e-06
12:8123777 T C 0.071077 8.4222e-06
12:8125745 T G 1.346500 -1.0644e-05
12:8130958 C T 0.602268 1.8775e-05
12:8133373 T C 0.245341 -8.2938e-06
12:8134669 T C 0.080481 -3.6976e-06
12:8137597 C T 0.715965 -1.5487e-05
12:8138155 G A 0.065215 8.6392e-06
12:8142456 C T 1.150643 5.4357e-06
12:8144661 G A 0.117127 1.0762e-05
12:8145520 T C 0.127453 1.1932e-05
12:8163956 T C 1.040064 -5.7687e-06
12:8166718 G C 0.849837 -1.8344e-06
12:8171738 T C 0.033774 6.4472e-06
12:8177804 C T 0.056090 1.6647e-05
12:8178886 G T 1.058739 9.1538e-07
12:8179836 A G 1.050178 1.0115e-06
12:8185551 G C 0.229981 -4.7261e-07
12:8186361 A G 0.063672 -5.3784e-06
12:8188334 A G 0.020586 -1.1143e-05
12:8189880 T G 0.747944 3.9335e-06
12:8190206 A C 0.791934 -6.9301e-06
12:8191117 A G 0.020168 3.4259e-06
12:8196445 G T 1.539837 2.1168e-06
12:8199756 G A 0.786994 -8.5134e-06
12:8200157 G C 0.031595 -1.2521e-05
12:8203273 G T 0.754706 -4.6153e-06
12:8205751 A C 0.066001 2.7427e-05
12:8206167 G A 1.377982 -8.0255e-06
12:8211784 G A 0.054010 -6.3001e-06
12:8216157 T C 0.114506 -1.0125e-05
12:8220889 G A 0.084564 1.4682e-05
12:8221448 T G 0.079726 2.6529e-05
12:8222847 T C 0.601979 9.5827e-06
12:8224464 C T 0.030775 -7.4955e-06
12:8228992 C T 0.223005 1.4362e-05
12:8229813 C T 0.061023 -3.1177e-05
12:8232356 G A 0.713290 3.3492e-07
12:8233971 C T 0.572428 -2.2719e-06
12:8238135 T C 0.590539 -2.3063e-05
12:8239642 G A 0.883933 1.3798e-05
12:8244972 G A 1.112143 -2.0805e-05
12:8248367 C T 0.519768 -5.2874e-06
12:8251411 A G 0.815794 8.8593e-06
12:8255715 C T 0.125906 1.9252e-06
12:8263291 G T 1.415710 1.3567e-05
12:8266292 A G 1.373630 1.4796e-05
12:8269644 G C 1.381545 1.8088e-05
12:8271760 A G 1.362288 2.4768e-05
12:8273481 G A 0.070434 -2.3487e-05
12:8276048 T A 1.974702 -6.8328e-06
12:8278181 T A 1.358222 2.2753e-05
12:8278195 A G 0.029745 -9.9139e-06
12:8278565 T C 0.060020 -3.6120e-05
12:8279824 T C 0.037310 9.2660e-06
12:8287850 C G 1.808032 2.2139e-05
12:8287961 A G 1.807641 2.3655e-05
12:8290194 T C 0.041386 -2.2874e-06
12:8299369 A G 0.027766 -2.2524e-05
12:8307004 A G 0.702080 -9.7702e-06
12:8308822 A C 0.065409 -1.2806e-05
12:8309400 G A 0.133637 -1.5280e-06
12:8309975 T C 1.963078 -2.0113e-05
12:8310539 G T 1.978000 -1.4648e-05
12:8313370 A G 0.855990 -1.1444e-05
12:8315255 A G 0.878361 -4.5256e-06
12:8325660 G A 1.145322 6.5735e-06
12:8348768 C T 1.114693 -6.0209e-06
12:8352832 T C 1.099040 -7.6797e-06
12:8361035 T C 1.120204 -6.2567e-06
12:8371320 G A 0.020970 9.7623e-06
12:8395803 A G 0.047431 -1.6340e-05
12:8401834 A C 0.430105 -1.8311e-05
12:8410202 T C 0.191509 -2.9451e-05
12:8414649 C A 0.334940 1.3592e-07
12:8420824 T C 0.136649 9.7569e-06
12:8431030 T C 0.227567 -2.1342e-05
12:8439222 T C 0.091431 1.8368e-05
12:8439731 T C 0.135228 -1.4487e-05
12:8447618 A G 0.300877 -3.3651e-05
12:8452516 G T 1.805918 1.5340e-05
12:8473692 C G 0.046489 7.2332e-06
12:8487047 T C 0.238185 8.9138e-06
12:8489582 A G 0.949761 -2.2394e-05
12:8509868 G A 0.330181 1.1870e-05
12:8513036 A C 0.412956 6.8244e-06
12:8515557 T C 0.533813 -2.0452e-05
12:8521482 T C 0.576749 -2.1271e-05
12:8524065 A G 0.737931 -3.1084e-05
12:8528879 A G 0.867410 1.6323e-05
12:8532482 G A 0.154719 -1.1793e-05
12:8539399 C T 0.029827 -3.0536e-06
12:8554367 A G 1.971639 1.2408e-05
12:8555348 C T 1.972302 1.3264e-05
12:8598272 A G 0.276647 -2.0057e-05
12:8608730 C A 0.020379 1.3850e-06
12:8609795 T C 0.625850 -9.1454e-06
12:8611768 C T 1.568284 5.5709e-06
12:8611984 A G 0.027178 1.7381e-05
12:8623647 G A 0.025825 -1.7825e-05
12:8637630 A G 0.035073 2.8729e-05
12:8638222 C T 0.374548 -1.9672e-05
12:8657925 T C 0.026808 2.1304e-05
12:8661200 G A 0.704083 1.2527e-05
12:8661359 G A 0.036035 5.7195e-06
12:8664719 C T 0.444064 2.0867e-05
12:8667897 G A 0.440865 2.0619e-05
12:8669804 A G 0.040692 -1.5372e-05
12:8674253 C T 0.066198 9.6863e-06
12:8674905 C T 0.041791 2.2690e-05
12:8686433 G A 0.632615 -3.8504e-05
12:8693521 T G 0.037102 -1.4344e-05
12:8696857 C T 1.508199 1.8924e-05
12:8696967 C T 0.135208 -2.5745e-05
12:8697920 T C 0.358912 2.3270e-05
12:8699378 A C 0.929746 2.6435e-05
12:8701311 T G 0.182975 7.2314e-06
12:8710101 C G 0.059205 -8.6857e-06
12:8713658 T C 0.052167 9.2244e-06
12:8717683 C T 0.710882 4.4474e-06
12:8722673 A G 1.701013 -9.1113e-06
12:8725426 T C 1.751976 -1.5645e-05
12:8729956 A G 0.363648 1.0846e-05
12:8732461 A C 0.091686 -4.2097e-06
12:8738665 C T 0.056801 -7.3706e-06
12:8741068 G C 0.080814 1.4177e-06
12:8742188 T G 0.044725 1.3869e-05
12:8744009 A C 0.262589 2.1714e-05
12:8755852 A G 0.046428 4.6819e-06
12:8757481 A G 1.301928 -3.5888e-05
12:8758543 G A 0.152798 -4.2752e-05
12:8758594 G T 0.048577 -1.6535e-05
12:8759007 A G 0.908140 -2.6518e-05
12:8760296 A C 0.155273 -1.0462e-05
12:8761674 G A 1.869035 2.0369e-05
12:8762466 A G 0.118528 5.1810e-06
12:8762963 T C 1.868179 8.8078e-06
12:8766361 G C 0.970578 -1.8279e-06
12:8766859 T C 0.351028 1.6507e-05
12:8774610 G A 0.130383 -1.6626e-05
12:8781504 T G 0.104089 -2.0181e-05
12:8785270 A G 0.054642 1.9103e-05
12:8787362 T C 0.084132 -2.1629e-05
12:8790191 T C 0.039061 6.2239e-06
12:8798871 T G 0.122077 -6.0864e-06
12:8800566 G A 0.282172 -1.6848e-06
12:8805909 T C 0.176308 -2.6426e-06
12:8806052 G A 0.062060 -1.7565e-05
12:8806750 G A 0.167931 -2.7709e-06
12:8808006 C T 0.737717 6.8371e-06
12:8811050 A G 0.151799 -1.3535e-06
12:8812620 G A 0.078747 -2.0615e-05
12:8818108 T C 0.030575 -1.1949e-05
12:8818643 G A 0.132250 4.5490e-06
12:8832203 G A 0.661099 -5.7835e-06
12:8840919 G A 0.448977 1.3712e-06
12:8847598 G A 0.540738 -1.5367e-05
12:8849804 T C 0.577263 -8.0789e-06
12:8871362 A G 0.030775 -9.8480e-07
12:8872446 T G 0.036898 8.4936e-06
12:8889097 A C 0.034372 4.8607e-06
12:8895027 C T 0.055468 9.1463e-07
12:8896629 G T 0.079580 1.2253e-05
12:8896965 T C 0.096256 -1.9057e-06
12:8897963 G A 0.061659 4.1764e-06
12:8904132 G A 1.555565 -1.7317e-05
12:8904494 G A 0.062489 -1.5785e-05
12:8926119 G A 0.084809 2.3424e-06
12:8932201 G T 0.553899 -8.8690e-07
12:8938709 A G 0.083228 1.4620e-05
12:8955462 A C 0.042120 -4.2415e-06
12:8969005 C T 0.268069 -7.8038e-06
12:8970652 C T 1.550713 -5.4933e-06
12:8971968 C T 1.272537 3.5776e-06
12:8975605 G A 0.534058 -1.3436e-05
12:8981856 C T 1.648183 -6.1744e-06
12:8988777 G A 1.646731 -2.6432e-06
12:8990937 A C 0.024292 4.8734e-07
12:8995694 G A 0.732788 -2.8416e-06
12:8995756 G A 0.206209 -1.4824e-05
12:9009779 T C 0.112983 -6.2401e-07
12:9009820 A G 0.517201 6.3879e-06
12:9010226 G A 0.168274 5.7158e-06
12:9010671 A G 0.736623 -3.9272e-06
12:9012521 A C 0.862787 3.3449e-06
12:9012933 A G 0.727565 -6.4470e-06
12:9013755 T C 0.741362 1.7050e-05
12:9014706 A G 0.181102 -1.2000e-05
12:9016456 T C 0.169610 3.1927e-06
12:9020489 G A 1.650148 7.1563e-06
12:9023259 A G 0.173095 -7.0748e-07
12:9029601 T G 1.346017 -1.2206e-05
12:9029812 C T 0.554049 -2.4679e-07
12:9031251 C T 0.131614 -4.0535e-06
12:9032543 G A 0.241659 8.4895e-06
12:9035849 G A 1.712011 -1.6058e-05
12:9038572 C T 0.867567 -2.6232e-05
12:9041919 C T 0.467125 1.7850e-05
12:9043671 C T 0.813465 -3.9779e-06
12:9047391 C T 0.766395 -2.5453e-05
12:9048538 G A 0.091333 -1.9269e-05
12:9048576 G A 0.797010 -7.4573e-05
12:9063896 G T 0.043829 -1.0138e-05
12:9067644 T C 0.020940 1.5152e-06
12:9069383 T C 1.889863 -3.4462e-06
12:9077330 G A 0.453995 -2.9374e-05
12:9079625 A G 1.437214 2.2060e-05
12:9082581 G A 0.203979 -9.4356e-06
12:9084534 C T 0.263010 -1.1170e-05
12:9094982 G A 0.085043 8.8801e-06
12:9095360 A G 0.020413 -7.2185e-06
12:9097902 G C 0.110056 9.5655e-06
12:9099533 C T 0.933584 3.2446e-05
12:9101137 G A 1.617126 1.2096e-05
12:9108908 A C 0.932799 2.3487e-05
12:9129091 A C 0.918839 1.4792e-05
12:9133500 G T 0.033250 1.2879e-05
12:9133783 A G 0.074137 -6.1714e-06
12:9139282 A G 0.684122 -7.5727e-06
12:9140867 C A 0.087729 -3.0333e-06
12:9141665 C A 0.065787 2.2488e-05
12:9143781 A G 0.033094 1.5556e-05
12:9147569 A G 0.916058 1.5508e-05
12:9153146 T C 0.069292 -1.1562e-05
12:9153932 A G 0.762318 -7.4641e-06
12:9163634 A G 0.029045 -2.0536e-05
12:9164113 T C 0.084033 1.3138e-05
12:9177898 C T 0.696970 -2.3943e-05
12:9178852 T G 0.610754 -1.5349e-05
12:9179007 C T 0.216518 1.5863e-05
12:9186717 C A 0.085516 -1.0173e-05
12:9202577 G A 0.090095 4.9603e-06
12:9205030 A G 1.768377 -1.3900e-05
12:9232268 C T 0.699272 -1.1179e-05
12:9235045 G A 0.282913 -1.1645e-05
12:9243017 A G 0.053517 -1.3929e-05
12:9244367 A C 0.066732 -2.5283e-05
12:9247967 C A 0.106629 -2.1585e-05
12:9253894 T C 1.896584 -1.1214e-05
12:9261069 G A 0.097459 -6.6030e-06
12:9262289 T G 0.705140 -1.4627e-05
12:9273449 A G 0.850364 -1.4646e-05
12:9277150 A G 0.045360 7.6054e-06
12:9279598 T C 0.762873 -9.0589e-06
12:9285480 G A 0.186943 3.9976e-05
12:9297676 G A 0.036694 -1.0201e-05
12:9298538 G A 0.933958 2.3923e-05
12:9303296 T A 0.633132 -1.2271e-05
12:9303440 G A 0.313052 -9.3237e-06
12:9305473 C T 1.238246 9.5327e-06
12:9311177 T G 0.071437 -5.0944e-06
12:9312024 G T 1.874863 -1.2408e-06
12:9312951 A G 0.307279 -1.2487e-05
12:9314207 G A 0.653425 -1.8300e-05
12:9317403 T G 0.865826 1.2461e-05
12:9317784 G A 0.580503 -3.8036e-06
12:9322481 C A 1.336134 1.1627e-05
12:9327441 G A 0.089024 -2.1098e-05
12:9332607 T C 0.108186 3.9251e-06
12:9333749 A G 0.392904 -1.0136e-05
12:9334571 T C 0.198393 2.2267e-07
12:9336501 C T 0.148623 -3.6772e-06
12:9346792 C G 0.543247 -1.2240e-05
12:9349404 T C 0.195544 -8.9448e-06
12:9359244 C T 0.149800 1.4517e-05
12:9363931 G A 0.085342 -9.3020e-06
12:9368672 A G 0.090150 -2.0702e-05
12:9370773 T C 0.093682 -7.0423e-06
12:9376649 T C 0.730727 -2.5323e-06
12:9380859 A G 0.924164 2.2009e-05
12:9381872 C T 0.094984 -2.4305e-05
12:9383128 T C 0.062785 -5.6252e-06
12:9384846 T C 0.203292 3.2932e-06
12:9388569 A C 0.032489 4.7678e-06
12:9393282 G A 0.295703 1.1278e-05
12:9395022 C T 0.498067 -1.6935e-05
12:9399110 T G 0.051531 -3.2306e-06
12:9407639 T C 0.239840 -1.0705e-05
12:9417026 A G 1.296050 -2.2157e-05
12:9420995 G A 0.568940 -1.4905e-05
12:9424989 C T 0.068234 -1.0146e-06
12:9433992 C T 0.667715 1.7281e-05
12:9434852 G A 0.943947 -1.1640e-05
12:9458525 A G 0.992847 -2.0740e-05
12:9463296 T C 0.103936 1.1128e-06
12:9472457 T C 0.796354 -2.4482e-05
12:9472643 A G 0.786461 -2.4873e-05
12:9474204 C T 0.999585 -2.0907e-05
12:9479055 A G 0.071614 1.3956e-06
12:9479498 C A 0.285493 -8.9923e-06
12:9480997 C T 0.213713 5.1269e-06
12:9482287 C A 0.103895 -6.4249e-06
12:9482817 A G 1.339717 3.1280e-06
12:9488339 C T 0.040329 -4.1331e-06
12:9491907 G T 0.703648 -2.2028e-05
12:9492194 G A 0.226336 5.7111e-06
12:9496777 T C 0.219462 -6.8263e-06
12:9496981 G C 0.775377 -3.2108e-05
12:9506572 T G 0.070995 1.1531e-05
12:9512532 A G 0.088817 -1.3545e-05
12:9512922 T C 0.847011 -2.0012e-05
12:9517521 C T 0.073154 -9.0130e-06
12:9518222 C T 0.818653 1.9070e-05
12:9524940 A G 0.188456 1.6351e-05
12:9529613 T G 0.602020 1.4492e-05
12:9532933 C T 1.015809 -2.2935e-05
12:9537345 C T 1.201429 -2.8857e-05
12:9540141 G A 0.168910 -1.6682e-05
12:9543484 G C 1.014782 -2.2902e-05
12:9565753 G A 0.183845 2.1049e-05
12:9566714 A G 0.164381 -9.5984e-06
12:9577051 G A 0.046146 -6.9529e-06
12:9601903 A G 0.185970 1.4259e-05
12:9602380 G T 0.087362 -1.6237e-05
12:9612177 T C 0.646180 3.3793e-05
12:9624242 C A 0.807570 -2.6456e-05
12:9625850 C T 0.085342 -7.6915e-06
12:9631656 G C 0.119643 2.8306e-07
12:9738992 A G 1.733009 -2.1297e-05
12:9739885 A G 1.009560 3.5009e-05
12:9743238 A C 0.047903 -1.5874e-05
12:9744563 T C 0.089779 -1.7315e-06
12:9744627 T C 0.038115 1.2644e-05
12:9747466 C T 1.736677 8.3913e-06
12:9750669 G A 0.822614 -2.7451e-05
12:9750965 C T 1.877923 -1.6858e-06
12:9754044 G A 0.082925 -5.5296e-06
12:9755812 G A 0.053931 4.5412e-06
12:9755905 A G 0.725373 1.1087e-05
12:9760883 T C 0.040094 2.0710e-05
12:9769721 T C 0.048991 -9.1343e-07
12:9788572 A G 1.738370 -6.2016e-06
12:9795254 C T 1.695621 1.2688e-06
12:9801382 C T 0.579085 -1.2478e-05
12:9806426 G C 0.039673 2.6217e-06
12:9808278 G T 0.070166 1.5742e-05
12:9814019 A G 1.726032 7.9231e-06
12:9816703 C A 0.237223 -1.1558e-05
12:9821098 C G 0.153291 -5.5129e-06
12:9822387 G C 0.277140 -1.4710e-05
12:9822952 G A 1.154651 1.5034e-05
12:9830609 G A 1.786216 6.9172e-06
12:9833284 T C 0.043375 8.0010e-06
12:9833524 G C 0.653174 -9.7043e-06
12:9833628 T C 0.923592 -2.4249e-05
12:9838916 G C 0.854413 2.7819e-05
12:9845703 G C 0.069064 -2.7970e-06
12:9853384 C T 0.083962 2.1887e-05
12:9853697 T C 0.126368 -1.9014e-05
12:9856938 A G 0.066643 1.2023e-05
12:9864472 C T 0.027624 -1.1568e-05
12:9869271 G A 0.948625 -1.6462e-05
12:9869953 T C 0.102940 -9.4990e-07
12:9875323 C T 0.027039 -2.5023e-07
12:9875533 T C 0.122312 1.4567e-05
12:9876091 A G 0.990195 -6.2099e-06
12:9878009 A G 0.293619 -1.4761e-05
12:9878047 A C 0.040975 1.4174e-05
12:9889658 T C 0.075908 7.3524e-07
12:9893079 G A 1.706017 1.5700e-05
12:9894663 C G 1.704963 1.3483e-05
12:9897434 A G 1.542744 1.9698e-05
12:9902857 T C 0.054866 -2.7198e-05
12:9906179 A G 0.091136 2.8214e-06
12:9910164 A G 0.722411 3.8659e-06
12:9917106 C A 1.379461 3.3990e-05
12:9918266 C T 0.043083 -1.4375e-05
12:9919061 C G 0.104490 1.6219e-05
12:9920899 T G 0.851499 4.7247e-06
12:9925336 T C 0.545063 1.1799e-05
12:9928292 T C 0.051973 3.0835e-05
12:9939942 C T 1.969993 -1.8383e-05
12:9941949 T C 0.503317 1.2555e-05
12:9945431 T C 0.106034 2.9903e-05
12:9945853 A G 0.656074 -2.1730e-05
12:9948301 G T 0.476115 8.5571e-06
12:9949236 G C 0.168390 3.9731e-06
12:9961073 T C 0.138788 -5.8733e-06
12:9961770 G A 0.032927 4.4786e-06
12:9961827 G A 0.336776 1.2407e-05
12:9965258 A G 0.042845 1.4313e-05
12:9968088 T C 0.832657 1.8998e-06
12:9970062 G A 0.464565 -2.0580e-05
12:9970820 T C 0.113520 2.0419e-06
12:9972278 T C 0.058168 7.8715e-06
12:9973552 A G 0.083262 -5.9593e-06
12:9976866 T C 0.029504 8.9681e-06
12:9981162 G A 0.668776 4.2388e-08
12:9981240 G C 0.088270 2.2520e-05
12:9985915 T G 0.163297 7.8378e-06
12:9988724 C T 0.130791 9.6673e-06
12:9995082 A G 0.084795 -3.5910e-06
12:9997311 C A 0.166969 -1.0746e-06
12:10003841 T C 0.077064 3.3316e-06
12:10008002 T C 1.116332 2.6058e-06
12:10008680 C T 0.311604 9.9992e-06
12:10010006 A G 0.105078 -1.3800e-05
12:10012101 C T 0.063271 1.7986e-05
12:10018275 T C 0.032492 -3.2912e-06
12:10020296 C T 0.055726 -1.4263e-05
12:10023591 C A 0.354588 1.7078e-05
12:10025401 A G 0.126201 1.5308e-05
12:10027009 T C 1.364658 -2.1878e-06
12:10027374 T C 0.120350 3.9483e-06
12:10033226 G A 1.260484 -1.0994e-05
12:10041364 A G 1.549993 -1.2339e-05
12:10046052 A C 1.401567 -1.5878e-06
12:10049380 T C 0.063213 -3.0122e-05
12:10056112 A G 1.360045 -8.0410e-06
12:10061513 T C 0.073661 -6.0668e-07
12:10066199 C T 0.022636 1.3893e-05
12:10066205 A T 0.024815 -5.4631e-06
12:10069302 T C 1.292038 -1.0981e-06
12:10072878 T C 0.038823 2.1992e-05
12:10077175 A G 0.048961 3.2557e-06
12:10077685 A C 0.163834 1.3768e-05
12:10078633 C T 0.049614 5.7701e-06
12:10079527 T C 0.076363 -1.6341e-07
12:10081594 G A 0.023836 1.2685e-05
12:10089737 T C 0.115948 4.6213e-06
12:10089806 A C 0.199332 2.2272e-06
12:10091508 T C 0.178773 4.0339e-06
12:10094643 G A 1.012403 -1.2697e-05
12:10095829 C T 0.059595 1.3916e-05
12:10098552 T G 0.094338 -2.6346e-05
12:10102441 C T 0.236913 1.8159e-05
12:10103208 C T 0.048478 8.9292e-06
12:10108420 T C 0.461118 -2.2930e-05
12:10108499 G A 0.057219 6.5754e-06
12:10113083 A G 0.678129 -6.2673e-06
12:10114475 T G 0.539032 -2.3968e-05
12:10123861 A G 1.094484 8.4353e-06
12:10126249 T G 0.538270 -2.8916e-05
12:10132283 T C 0.537648 -3.5958e-05
12:10133554 T C 0.047370 -1.8155e-06
12:10137557 C A 1.282743 1.6845e-06
12:10138708 C T 0.055176 2.8019e-06
12:10149406 C T 1.109716 -1.4692e-06
12:10150974 G A 0.888816 2.9306e-06
12:10151228 T C 0.536937 -3.4629e-05
12:10151715 A G 0.077621 -1.9488e-06
12:10152578 A T 0.073715 7.2676e-06
12:10153815 C T 0.135116 -1.8194e-05
12:10155560 C T 0.059011 5.2472e-06
12:10156741 C T 0.027110 -4.2366e-06
12:10157920 G T 0.742113 9.9255e-06
12:10158304 G C 0.046969 1.1018e-06
12:10161067 C T 0.097072 -1.5967e-05
12:10163375 A C 0.755743 1.2660e-05
12:10163379 T C 0.685656 9.8959e-06
12:10163583 G A 0.192297 -1.4419e-05
12:10165849 C T 0.311407 -2.0387e-05
12:10167277 C G 1.808886 -4.0514e-05
12:10170727 G A 0.519163 -7.8572e-06
12:10176728 G A 0.917405 -8.5323e-06
12:10176824 C G 0.082568 -1.3032e-05
12:10181396 G A 0.242618 -1.7181e-05
12:10182454 T C 0.636715 -6.3129e-06
12:10183123 A C 0.204482 -4.7754e-06
12:10190464 T C 0.063628 -2.4965e-05
12:10192719 G A 0.062955 5.8265e-06
12:10193525 A G 0.055662 -2.5677e-06
12:10196051 G C 0.061469 1.0084e-05
12:10196783 G A 1.330558 -9.6134e-06
12:10204478 G T 0.021891 6.3156e-06
12:10222356 T C 0.251981 -1.3157e-06
12:10224073 G T 0.038204 -1.2019e-05
12:10224430 C A 0.174312 6.7275e-06
12:10230072 A G 1.776196 -4.9059e-05
12:10250423 G A 1.751255 -4.2089e-05
12:10251445 G C 1.752377 -3.7692e-05
12:10263139 C A 1.436874 -8.6110e-06
12:10268044 A G 0.375279 9.0190e-06
12:10271087 C A 0.168975 -5.6163e-06
12:10275533 G A 1.701091 -8.7185e-06
12:10277083 C A 1.512163 -1.4655e-05
12:10282736 C T 0.037830 8.4322e-06
12:10282987 A C 0.143819 2.2604e-05
12:10285984 G A 1.660538 6.9925e-06
12:10290338 G A 0.371696 1.6888e-05
12:10298009 C T 0.208314 4.0901e-05
12:10311962 G T 0.965968 4.4463e-05
12:10313448 G C 0.178824 2.1816e-06
12:10316063 T G 0.023931 2.6284e-05
12:10317246 A C 0.087559 -7.9537e-06
12:10322182 C T 0.528506 -1.4168e-04
12:10323009 T C 0.034974 -2.3746e-05
12:10328698 T C 1.178746 2.2871e-04
12:10333347 A G 0.330691 -1.0930e-05
12:10333804 G A 0.034223 -6.2303e-06
12:10336220 G A 0.274260 -7.4401e-06
12:10343093 T G 1.949931 1.4172e-05
12:10345194 A T 0.228458 -6.8215e-06
12:10347925 T C 0.048536 9.3056e-06
12:10350587 A G 0.786743 -1.7998e-05
12:10351901 T G 0.863507 1.9302e-04
12:10356932 G T 1.667304 2.8448e-05
12:10358525 C T 0.027675 -7.6747e-06
12:10359790 A G 1.858125 2.0410e-05
12:10362835 T C 1.860060 2.2530e-05
12:10364170 G A 0.162855 -2.8539e-05
12:10366515 A C 0.039900 -1.6123e-05
12:10367376 T C 0.109743 -5.3682e-06
12:10370763 G A 0.291185 -3.0213e-05
12:10374054 G A 0.051783 -2.0432e-05
12:10375302 A C 1.632619 4.2944e-05
12:10379520 G A 0.044691 -1.8849e-05
12:10381259 G T 0.161138 -3.2206e-05
12:10391486 T C 0.046765 -1.2141e-05
12:10392641 A G 0.042403 -8.6143e-06
12:10410907 C T 1.953150 1.5388e-05
12:10418405 G A 0.254514 -1.6841e-05
12:10426062 C T 0.240588 -8.5421e-06
12:10442048 A G 0.066433 9.7486e-06
12:10448838 A G 0.049614 -9.6281e-06
12:10454035 C T 0.114346 -2.5770e-05
12:10456612 C T 0.049933 9.3237e-07
12:10458187 T G 1.280411 7.0850e-05
12:10468425 C G 0.091187 2.6502e-06
12:10470029 G T 0.799043 -7.4920e-05
12:10479564 C A 0.030449 -7.0530e-07
12:10480508 G A 1.363353 5.0189e-05
12:10482311 A G 0.247303 -1.1899e-05
12:10483383 C T 0.451850 -5.7625e-06
12:10483878 A C 0.212261 8.5959e-06
12:10484257 G T 0.944399 -1.2457e-05
12:10491512 C T 0.128761 3.0490e-06
12:10491546 T C 0.143520 -1.8906e-05
12:10492982 A G 1.589985 -6.0376e-05
12:10496066 T C 0.936733 5.4513e-05
12:10502760 C T 0.768598 4.7317e-05
12:10511662 T C 1.695831 3.6257e-05
12:10513491 A G 0.058123 -1.9468e-05
12:10525740 T C 1.439311 -2.5460e-06
12:10532326 C T 1.617850 1.8843e-05
12:10534390 A G 0.078155 -1.3105e-06
12:10535352 G A 0.130536 -1.7796e-05
12:10546010 C T 0.090717 -3.1203e-08
12:10550074 C A 0.047625 -6.9432e-06
12:10553965 G A 0.068935 -2.9598e-06
12:10556016 G T 0.052333 -4.7240e-06
12:10559231 A G 0.468020 1.0369e-05
12:10560957 C T 1.390429 -5.9392e-06
12:10561646 C T 0.027120 2.0754e-06
12:10562089 C A 1.392309 -5.5991e-06
12:10562623 A G 0.363145 -2.3959e-05
12:10568624 C T 0.036198 -1.1894e-05
12:10579084 G A 0.380053 -2.1078e-05
12:10598620 C G 0.361996 -7.2116e-06
12:10601633 C T 0.841266 -3.0188e-05
12:10608634 A G 0.083816 -1.5527e-05
12:10615671 T G 0.059759 -4.9684e-06
12:10621215 T G 1.672050 -4.1661e-05
12:10622175 T C 0.031846 -9.6849e-06
12:10648844 G T 0.035045 -1.9375e-05
12:10650806 C T 1.205138 2.3560e-07
12:10661517 T C 0.091802 -5.6761e-06
12:10673541 C G 0.035790 1.1910e-05
12:10675250 C G 1.665022 8.8112e-06
12:10691944 A G 0.037745 1.1385e-06
12:10696090 T A 0.335654 -1.3774e-05
12:10697410 G A 0.052602 -1.7273e-05
12:10699128 C T 0.335736 2.4423e-05
12:10699812 T C 0.027906 1.5717e-05
12:10701904 T G 0.812347 1.3933e-06
12:10702844 T C 0.063396 2.3555e-06
12:10707095 T C 0.330687 -8.8955e-06
12:10711824 G A 0.055458 -1.8246e-05
12:10711901 T C 0.398653 9.0593e-06
12:10712196 C T 0.764097 -6.8024e-06
12:10720552 G A 1.098540 -5.8619e-06
12:10720564 G A 1.097514 -6.4150e-06
12:10729172 G A 0.049461 -1.3020e-05
12:10741813 A C 0.060561 -2.0219e-05
12:10742357 T C 1.242904 -4.0523e-06
12:10742389 C T 0.506880 -5.3991e-06
12:10745008 T C 0.823821 -2.8744e-06
12:10747616 A G 0.321902 5.2686e-06
12:10748314 T C 1.024251 -3.9427e-06
12:10748403 T A 1.602676 6.2263e-06
12:10748933 C T 0.028151 -1.7798e-05
12:10750157 T C 0.073671 9.0703e-06
12:10751146 T C 0.126439 1.3972e-06
12:10751678 A G 0.028385 -4.3843e-06
12:10752574 C T 0.048056 -2.2255e-06
12:10760762 T C 0.046340 -2.4974e-05
12:10763953 T C 1.478005 1.0931e-05
12:10765031 G A 0.377166 1.7616e-05
12:10765500 T C 0.113153 -1.1244e-05
12:10768253 C T 0.694363 -1.0986e-05
12:10768488 A C 0.090034 1.2436e-06
12:10769208 G A 0.900307 2.4712e-05
12:10772983 G A 0.704362 -1.3687e-05
12:10776328 A G 0.041757 5.2282e-06
12:10782116 A G 0.102790 -4.9754e-06
12:10786797 T C 1.203218 -5.1294e-06
12:10789169 G A 0.414316 1.4470e-05
12:10791540 C A 0.139634 -2.6439e-06
12:10794021 T C 0.825419 5.6866e-07
12:10806500 G A 1.143524 1.1569e-06
12:10817925 A G 0.182870 -1.1811e-05
12:10819146 C T 0.414928 -1.3283e-05
12:10819922 C A 0.751956 -2.3600e-05
12:10826653 T C 0.056427 -1.7088e-07
12:10827799 G T 0.052289 -1.6345e-05
12:10833668 T C 1.281482 -1.0503e-05
12:10838111 G A 0.072460 6.5176e-05
12:10847527 C G 0.907484 -8.0883e-06
12:10847800 G A 0.384704 1.6245e-05
12:10851658 A G 0.157854 -1.4392e-05
12:10854537 T C 0.403073 7.7538e-07
12:10864204 T C 0.560315 3.9343e-06
12:10869062 C T 0.062785 1.0938e-05
12:10880071 A G 0.083867 -2.3919e-05
12:10880420 A G 0.035008 -5.5608e-06
12:10881912 G A 0.188354 2.3416e-05
12:10883516 C T 0.351807 3.6380e-06
12:10884263 A G 0.687934 5.1636e-06
12:10884492 A G 0.161063 -2.2541e-05
12:10885625 C A 0.058242 -1.0065e-05
12:10885863 C T 0.980944 -1.3805e-05
12:10895135 C T 0.657220 -2.2712e-05
12:10902579 A G 0.732475 5.8299e-06
12:10905137 A G 0.066803 -3.3951e-05
12:10905253 C T 0.217215 -1.1684e-05
12:10909412 G A 0.238719 3.7715e-05
12:10913034 C A 0.228451 -3.2012e-06
12:10916325 A G 0.135520 -1.8676e-05
12:10921384 G A 0.020515 1.0984e-06
12:10925439 C T 1.258523 -4.5991e-06
12:10928023 C A 0.074691 -1.4015e-05
12:10937355 G A 0.256466 2.9811e-05
12:10939938 C T 0.039407 2.4644e-05
12:10945215 T G 0.097113 2.4549e-06
12:10947853 T C 1.453581 -1.9587e-05
12:10954258 T C 0.254154 5.1917e-06
12:10957712 G A 0.050351 8.9364e-07
12:10958896 G T 0.043729 -1.6267e-06
12:10960692 C A 0.068673 1.3291e-05
12:10962115 G A 1.196163 -2.2663e-05
12:10966136 T C 0.046214 -4.6533e-05
12:10975130 C T 0.170508 -1.9353e-05
12:10977654 C T 1.177576 -1.4691e-05
12:10980480 C A 0.035120 -4.3482e-06
12:10989065 T C 0.235278 5.4563e-06
12:10999708 C T 1.644549 8.9697e-07
12:10999780 T C 1.131186 -9.2850e-06
12:11000611 A G 1.764929 -8.5311e-06
12:11003178 A G 0.056264 9.4366e-06
12:11009603 A C 0.294054 4.7883e-06
12:11035274 T G 1.137978 -2.9125e-05
12:11036278 T C 0.067289 9.7315e-06
12:11079986 T C 1.127497 -2.6603e-05
12:11082411 G A 0.065110 1.9696e-05
12:11083356 G A 0.551790 2.3617e-05
12:11088634 G T 0.069333 -3.8281e-06
12:11089355 G A 0.514930 8.9351e-06
12:11091206 A G 0.037772 -3.2489e-05
12:11091551 C T 0.031520 2.2508e-05
12:11093081 C T 0.037051 2.8111e-05
12:11102861 T G 0.031822 2.4608e-05
12:11111375 C A 0.056600 1.4275e-05
12:11115248 C A 0.054047 -1.0194e-06
12:11119119 C T 1.637011 -2.3762e-05
12:11135721 G T 0.021932 -1.0324e-05
12:11138683 T C 1.183339 -1.1565e-05
12:11138852 T C 0.605852 -2.7541e-05
12:11138935 C T 0.313317 2.2255e-05
12:11146864 A G 0.046591 -1.8966e-05
12:11149459 T C 0.041192 3.3222e-06
12:11169054 A G 0.027280 -6.8228e-06
12:11174845 G T 0.032553 1.2581e-05
12:11181501 T G 0.072964 -1.1190e-05
12:11182792 C T 0.031710 2.4518e-05
12:11184140 A G 1.592643 -1.6285e-05
12:11185604 A C 0.043508 1.1149e-06
12:11188140 G A 1.030598 5.7154e-06
12:11194384 A G 0.533021 -3.8398e-05
12:11198566 G T 0.037969 -3.2467e-05
12:11214145 T C 0.482584 9.7521e-07
12:11216751 G A 0.639677 -1.6736e-05
12:11217237 A G 1.668099 -1.4179e-05
12:11225574 T G 0.033060 -6.0365e-06
12:11279857 A G 0.076673 -2.0752e-05
12:11283936 G A 0.033148 2.4639e-06
12:11292304 C T 0.021171 -5.8613e-06
12:11294862 C T 0.022918 -1.0037e-05
12:11304132 G A 0.606311 -2.8384e-05
12:11307312 C T 1.065838 1.1383e-05
12:11315434 A C 0.059912 3.8373e-06
12:11315439 C T 0.031401 2.1079e-05
12:11318954 T C 0.551427 1.3655e-06
12:11325804 A G 1.167499 -2.2473e-05
12:11328198 G T 0.037969 -3.1202e-05
12:11332558 G A 0.057681 1.3665e-05
12:11335730 A G 0.202779 -2.4317e-05
12:11339020 A T 1.166068 -1.7554e-05
12:11346562 C T 1.671003 -1.5123e-05
12:11349415 G C 0.502494 9.8338e-06
12:11349503 A G 0.073589 1.3905e-05
12:11353322 C T 0.679370 -2.9023e-05
12:11354121 C T 0.608330 -2.6542e-05
12:11370046 A G 0.035232 9.1677e-06
12:11378557 T C 0.084911 -2.3700e-05
12:11382163 T C 0.277079 4.0330e-05
12:11383264 T C 0.086729 7.9916e-06
12:11385271 G A 1.923181 2.0432e-05
12:11393828 A G 0.046911 4.6712e-06
12:11401259 C T 0.292698 -7.4292e-05
12:11405633 A G 0.776696 4.9099e-08
12:11417912 T C 0.088803 8.7591e-06
12:11425424 T C 0.031533 1.6634e-05
12:11428152 G A 1.920876 1.5510e-05
12:11436008 A C 0.553858 2.1781e-05
12:11437633 G A 1.650274 -2.4879e-05
12:11460094 C T 0.037469 6.5219e-06
12:11461154 G C 0.037969 -2.0018e-05
12:11462275 G A 1.711396 -2.0868e-05
12:11463508 A G 0.596818 -3.1631e-05
12:11463923 A C 0.024520 1.1776e-05
12:11464705 C G 0.047934 -1.7576e-05
12:11477887 T C 0.094090 -3.3289e-05
12:11480428 G A 0.063838 -2.6567e-06
12:11482208 A G 0.035814 1.1381e-05
12:11482970 T C 0.033073 1.0068e-05
12:11483985 A G 0.066460 1.2630e-05
12:11492818 T G 1.085764 -2.8260e-06
12:11496719 T C 0.046081 -3.6094e-05
12:11502532 C A 0.022075 2.5677e-05
12:11503269 T C 0.263836 -6.3949e-06
12:11504091 A C 0.095606 1.6974e-05
12:11547532 G A 0.054632 2.8066e-05
12:11550899 T C 0.032934 4.9860e-06
12:11553039 T C 0.056039 3.1386e-05
12:11577150 T C 0.038724 2.3450e-05
12:11581608 A G 0.073861 -1.8951e-05
12:11582782 T C 0.236118 -1.8919e-05
12:11583159 G A 0.063679 3.9224e-06
12:11586582 A C 0.850853 6.7751e-07
12:11586758 C T 0.048039 3.3679e-05
12:11589460 A G 0.163868 1.4211e-05
12:11592851 A G 0.022888 -1.8525e-05
12:11593007 A G 0.034977 -1.2768e-05
12:11600364 A G 1.219411 -1.4591e-05
12:11604401 A G 1.877984 -3.9910e-06
12:11606653 T G 0.148746 -1.8172e-06
12:11609177 A G 0.029514 2.0052e-05
12:11609904 A C 0.099625 -1.7097e-05
12:11614499 T C 1.570092 -4.5001e-05
12:11614777 A C 1.877348 -7.2454e-06
12:11621349 G A 0.151071 2.1492e-05
12:11633790 C T 0.122778 1.6675e-06
12:11634456 A G 0.136350 8.8866e-07
12:11638238 T C 1.866720 -4.0671e-05
12:11648418 T C 0.476696 -1.7240e-05
12:11654041 T C 0.025033 -1.5624e-05
12:11656621 C T 1.872082 -6.4413e-05
12:11658023 A C 0.368962 2.5366e-05
12:11658736 C T 0.102263 6.1510e-06
12:11659529 G A 0.317713 -6.0552e-05
12:11660165 C T 0.082306 -8.0658e-06
12:11671395 A G 0.287635 3.0013e-06
12:11673054 T C 0.032098 1.9682e-05
12:11676354 A G 1.360204 4.4437e-05
12:11680270 C T 0.226122 -1.2699e-05
12:11682128 C T 0.096392 -8.0380e-06
12:11687997 T C 1.742066 -8.1283e-06
12:11688064 G A 0.152176 5.2659e-06
12:11697835 T G 1.803181 2.1236e-06
12:11701602 C T 0.112616 1.5306e-06
12:11702086 A C 0.094981 3.2095e-05
12:11708953 C A 1.099275 -1.0288e-05
12:11714854 C T 0.056604 -7.4011e-06
12:11725910 A G 0.121918 8.0454e-06
12:11727655 G T 0.032665 -3.6341e-06
12:11730137 A C 1.813003 -2.4459e-05
12:11740837 A G 0.072447 1.0244e-05
12:11744993 T C 0.120078 3.3803e-05
12:11748120 T G 1.462495 -1.2597e-05
12:11750137 T C 0.325312 -2.3635e-05
12:11753188 A G 0.243312 -7.7430e-06
12:11754985 A G 0.508644 -9.8531e-06
12:11757743 A G 0.694907 -7.7404e-06
12:11762344 A G 0.081031 9.8940e-06
12:11769991 C T 0.321314 1.0399e-05
12:11774771 T C 0.301336 1.1121e-05
12:11776504 A G 0.150337 4.2606e-05
12:11784396 C T 0.153145 3.5719e-05
12:11784641 A G 0.170348 -1.7342e-05
12:11786153 A T 0.033352 -1.1163e-05
12:11789527 A G 0.810399 6.3637e-05
12:11791979 C T 0.046173 2.2678e-05
12:11793197 A G 0.045986 -1.9716e-05
12:11793675 T C 0.160254 -8.7946e-06
12:11795363 T G 0.054941 -1.6580e-06
12:11801209 A C 0.204985 -6.7168e-05
12:11808534 T C 0.752972 2.7929e-05
12:11810134 G A 0.022663 8.8124e-06
12:11816511 C A 0.024169 1.0646e-05
12:11816585 G T 0.063628 1.0112e-06
12:11818827 G A 1.805755 3.1209e-05
12:11825572 G T 0.050742 -1.0226e-05
12:11829990 T C 0.058735 -6.1882e-06
12:11832914 C T 0.083534 1.0767e-05
12:11836602 G A 0.172864 -3.2341e-05
12:11840504 G C 0.766694 1.5623e-05
12:11841327 G A 0.159577 -2.0431e-05
12:11841685 T C 0.022435 3.7226e-06
12:11844650 A G 0.041682 -2.2142e-06
12:11846864 T C 0.024122 -1.9630e-05
12:11848818 G A 1.150041 -2.0659e-05
12:11850388 A C 0.073909 -1.7859e-05
12:11851360 G T 1.900276 -1.1002e-05
12:11855624 C A 1.244964 -4.2252e-05
12:11855773 A G 1.277341 -3.6609e-05
12:11859839 A G 0.060799 -1.4023e-05
12:11870464 G A 0.033539 7.4454e-06
12:11871052 T C 0.047778 1.3303e-05
12:11877232 C T 0.802827 4.1478e-05
12:11877958 A G 0.075388 1.3029e-05
12:11882607 T C 0.082493 -6.9343e-06
12:11885454 A G 0.029643 1.2890e-05
12:11888140 A G 0.123652 3.5370e-05
12:11897897 C T 0.064923 2.1639e-05
12:11898545 T C 0.055251 1.4114e-05
12:11904252 G A 0.021657 8.1348e-06
12:11905187 C T 0.029847 1.4154e-05
12:11906034 G C 1.140436 -2.2124e-05
12:11906819 C T 0.053639 1.9907e-05
12:11908138 C G 0.283134 -2.9896e-05
12:11908713 G A 0.057107 -2.8806e-05
12:11908980 G A 0.761645 1.7069e-05
12:11924187 A G 0.060085 2.7294e-06
12:11926549 T C 0.088851 -1.9382e-06
12:11928097 C T 1.210888 -1.2632e-06
12:11929153 A G 1.604080 -2.4791e-05
12:11930710 G A 0.188173 4.7855e-06
12:11931586 A G 0.312015 -1.9670e-05
12:11939472 C T 1.672614 -4.9982e-06
12:11942433 C G 1.832015 -1.1723e-06
12:11942777 T C 1.763060 -7.6752e-06
12:11943333 T C 0.065239 7.9039e-06
12:11943494 G A 1.939276 1.0007e-05
12:11944344 G A 0.041199 -1.3895e-05
12:11945952 C A 1.215600 -2.0721e-05
12:11947535 C T 0.094314 6.6360e-06
12:11949670 C A 0.081970 -2.1512e-05
12:11955712 C G 0.184308 1.3765e-05
12:11960842 T C 0.502198 -4.7905e-06
12:11965477 G A 0.473922 -3.8939e-06
12:11967710 A G 1.008663 -2.8197e-05
12:11970248 A G 0.069564 -1.4651e-05
12:11973791 G C 0.050158 9.3998e-07
12:11973980 G A 0.106897 -1.0378e-05
12:11975818 G A 0.181319 1.7936e-06
12:11980179 A G 0.074439 -1.0837e-05
12:11982256 G A 0.607151 2.2544e-08
12:11986289 A G 0.040536 7.4285e-06
12:11987759 C T 0.512275 -1.2595e-06
12:11990642 T C 0.049328 1.8434e-05
12:11992168 A G 0.226588 2.9610e-05
12:11993949 A G 0.266532 3.3404e-05
12:11996609 A G 0.023319 -2.5882e-06
12:12000019 A C 0.038275 3.2539e-05
12:12001252 C G 0.883818 1.1067e-05
12:12001582 A G 0.026723 -1.8422e-05
12:12002586 T C 0.166442 1.8432e-06
12:12003064 T C 0.101070 -5.1740e-06
12:12009741 G A 0.323636 1.0343e-05
12:12010544 T G 0.398996 2.3012e-05
12:12011520 A G 1.051987 -6.7751e-06
12:12014808 C T 0.134993 -4.8697e-06
12:12019372 C T 0.126229 -1.8948e-05
12:12023773 A C 1.299871 -2.1415e-05
12:12023844 A G 0.116039 1.1943e-05
12:12025940 T C 0.022701 8.5993e-06
12:12028157 T G 1.055104 -1.2540e-05
12:12028661 T C 0.021602 6.1675e-06
12:12031894 C G 0.767670 2.4237e-05
12:12033536 T C 0.103943 -8.7137e-06
12:12034259 T G 0.063400 -9.1952e-06
12:12035282 G C 0.241836 2.8447e-05
12:12036529 G A 1.110909 -2.0662e-05
12:12036763 C T 0.053772 7.2068e-06
12:12037318 G C 0.223875 2.7529e-05
12:12039794 G A 0.170392 1.0473e-05
12:12040381 A G 0.991245 -3.4959e-05
12:12042459 G T 0.608289 -2.9450e-05
12:12046429 G A 0.602071 -3.7214e-05
12:12047277 G A 0.169964 3.4122e-05
12:12047429 C T 0.856966 3.3821e-06
12:12047474 C T 0.188469 4.4688e-07
12:12054833 G A 0.617496 -2.3392e-05
12:12058009 T G 0.097595 9.2405e-06
12:12059549 G C 0.073729 3.4913e-06
12:12062539 T C 1.122642 1.7300e-05
12:12068495 T C 0.045976 2.0807e-05
12:12076022 T C 0.022986 1.4807e-05
12:12081442 A C 1.119640 2.2985e-05
12:12082620 T C 0.047428 3.3993e-06
12:12082699 G T 0.095372 1.0893e-06
12:12084598 C A 0.122322 9.0093e-07
12:12084660 G A 0.035583 8.0915e-06
12:12094208 T C 0.051643 -2.8146e-06
12:12094475 G A 1.473299 1.8862e-05
12:12094718 T C 0.972689 4.0504e-06
12:12098263 G A 1.598243 1.6741e-05
12:12101174 C G 0.302278 1.0465e-05
12:12102961 T C 0.035583 5.1841e-06
12:12103914 C T 0.624394 5.5943e-07
12:12109867 T C 0.275372 3.4077e-06
12:12112433 A G 0.119262 9.3177e-06
12:12114780 A G 0.558237 -3.9633e-06
12:12116440 A G 0.223929 -8.1248e-06
12:12118184 A G 0.089351 3.3004e-06
12:12119465 A G 0.049678 3.6609e-06
12:12120029 G A 0.028548 4.9283e-06
12:12123149 A G 1.037527 -1.6167e-05
12:12129214 T C 0.097215 2.1788e-06
12:12129961 C T 0.216018 1.4966e-05
12:12134504 G A 0.110960 1.3268e-05
12:12136291 A G 0.123601 1.0572e-05
12:12136450 G A 1.036827 -1.8429e-05
12:12136751 T C 0.051052 -1.3162e-05
12:12146475 A G 0.168213 5.4713e-06
12:12148314 G A 0.029609 -1.7109e-05
12:12156158 A C 1.009095 -1.4791e-05
12:12157880 C T 1.403511 -8.1334e-06
12:12158579 A G 0.109804 7.2361e-06
12:12160730 T A 1.174999 -1.1128e-05
12:12161496 A G 0.042858 -3.7521e-06
12:12167398 A G 1.174156 -9.5869e-06
12:12169720 T C 0.078906 1.1381e-05
12:12174778 G T 0.050671 3.2752e-06
12:12175779 G A 0.340186 -5.1446e-06
12:12179827 T C 0.222624 2.0695e-05
12:12186453 T C 1.394628 1.0107e-06
12:12191926 G C 0.225004 -1.1579e-05
12:12197023 C G 0.071468 -1.1137e-05
12:12200594 G A 0.350919 1.2913e-06
12:12201505 G A 0.037184 1.1897e-05
12:12204292 G A 0.098105 -1.2635e-05
12:12204745 G A 0.613032 -2.4671e-05
12:12208578 C T 1.650308 -2.2851e-05
12:12208769 T C 1.822808 4.8781e-06
12:12209057 C T 1.361748 -5.8984e-06
12:12209203 A G 0.172385 3.8120e-05
12:12219272 C G 0.106788 -9.5761e-06
12:12220638 C T 0.241401 -9.2312e-06
12:12222042 T C 0.105993 -9.9447e-06
12:12224718 A G 1.432937 -8.9255e-06
12:12225613 G A 0.549762 7.2215e-06
12:12229786 G C 0.248473 -1.9691e-06
12:12229952 T C 1.076030 -2.1495e-05
12:12231269 A G 0.170603 -7.4275e-06
12:12236353 T C 0.780660 -1.2207e-05
12:12238317 C T 0.561518 7.8403e-06
12:12240851 A G 0.240578 -2.5613e-05
12:12243097 A G 0.346224 1.8443e-05
12:12243828 A C 0.037021 7.6670e-06
12:12247594 G A 0.472953 -1.9052e-06
12:12247793 T A 0.028164 6.7674e-06
12:12247836 T C 0.049015 5.4193e-06
12:12249054 G A 0.027780 4.4893e-06
12:12251576 G T 0.127143 -1.1436e-05
12:12252078 G T 0.557635 3.3322e-06
12:12266353 T C 0.103997 1.1145e-05
12:12267823 C T 0.127313 -6.9637e-06
12:12275297 G A 0.129180 -3.2070e-05
12:12275828 T C 0.030626 -2.2937e-05
12:12280521 T C 0.033124 1.8717e-06
12:12289156 C T 0.325054 -1.9280e-05
12:12301898 T C 1.615837 -1.0379e-05
12:12303899 A G 0.028851 -2.5281e-06
12:12306974 C T 0.163997 -4.5693e-06
12:12307828 A G 1.964067 3.4513e-06
12:12309096 C T 0.339024 -5.7513e-06
12:12314808 A G 0.957720 1.1153e-05
12:12315728 T C 0.045891 5.6296e-06
12:12321181 C A 0.216963 9.8829e-06
12:12323996 C T 0.084370 1.7541e-05
12:12324058 A G 0.074460 -3.3028e-05
12:12324841 G A 0.131427 -2.4387e-05
12:12326128 T C 0.116964 -5.0843e-06
12:12331760 T C 0.043565 -4.5138e-06
12:12338554 G A 0.088742 2.8163e-06
12:12352490 G C 0.036028 -6.8422e-06
12:12354072 T C 0.064420 -3.4728e-06
12:12364852 T C 0.062846 -8.9880e-06
12:12377516 T C 0.191056 2.1900e-06
12:12407708 G T 0.187867 2.0767e-06
12:12410062 C T 0.049032 1.1640e-05
12:12415697 C T 0.977123 9.4357e-06
12:12425833 T G 0.110382 -1.4227e-05
12:12426161 G C 0.355353 5.1857e-06
12:12434238 G A 1.652729 2.4280e-05
12:12434997 A C 0.605587 7.6490e-06
12:12437482 G T 0.936542 2.0924e-05
12:12439431 T C 1.076965 1.7000e-05
12:12440038 C T 0.338432 -2.8615e-05
12:12440249 G A 0.025760 -1.2127e-05
12:12440378 T C 1.541140 2.4357e-05
12:12442273 C T 0.155654 -1.4286e-05
12:12444014 T G 1.221546 4.2254e-05
12:12447249 T C 1.222318 2.3438e-05
12:12450399 G T 0.052687 5.8984e-06
12:12457960 C A 0.311322 2.1041e-05
12:12458379 A C 0.110780 8.0377e-06
12:12460071 G A 1.675259 1.0395e-05
12:12462144 T C 0.119375 -6.1698e-06
12:12467207 C T 0.106629 1.8742e-05
12:12471802 G A 0.516304 5.5385e-05
12:12472918 C T 1.555480 1.3622e-05
12:12477016 T C 0.173755 -3.8856e-05
12:12477531 C T 1.944053 -5.7221e-06
12:12480360 C T 0.285823 -2.1939e-05
12:12483713 G A 1.510704 -1.9859e-05
12:12483764 T C 0.174088 -3.8728e-05
12:12487698 G A 0.252892 4.9075e-05
12:12495925 T C 0.048396 -5.7860e-06
12:12495959 T C 1.093995 2.1917e-05
12:12496635 G A 0.244655 -8.9399e-06
12:12502001 A G 0.892600 4.1006e-05
12:12508903 C A 0.064338 -1.6867e-05
12:12509865 T C 0.119633 3.4397e-05
12:12511517 A G 0.116580 3.2325e-05
12:12515184 T C 1.508603 2.3123e-05
12:12518657 G A 0.744361 8.9108e-06
12:12521332 G T 0.145608 1.6108e-05
12:12525610 A G 0.743096 1.1035e-05
12:12526576 G A 0.100611 1.0411e-05
12:12549963 G A 0.735038 1.0892e-05
12:12580009 C A 0.293163 -2.2637e-05
12:12584109 T C 0.056845 -8.0476e-06
12:12586842 A G 1.204856 -7.3805e-05
12:12592252 A G 0.039543 -4.9274e-07
12:12593275 T C 0.060639 4.9109e-05
12:12601760 T C 0.316411 7.8781e-06
12:12606506 C T 0.030007 1.0691e-05
12:12607102 G A 0.192304 4.2274e-06
12:12608050 T C 0.594347 -3.9407e-06
12:12613847 T C 0.191781 -2.8947e-05
12:12616403 C T 0.586554 -6.8498e-06
12:12618690 A G 0.189051 -2.3760e-04
12:12619184 T G 0.053561 -1.1676e-05
12:12621567 G T 0.196248 1.9133e-05
12:12630669 T C 0.064182 1.4412e-05
12:12650954 T C 0.059283 1.4334e-05
12:12655795 C T 1.099526 -3.9705e-05
12:12658282 T C 0.188768 -5.8802e-06
12:12664650 A C 0.029640 -8.2426e-06
12:12679491 G A 0.182411 1.4775e-07
12:12680166 A G 0.287047 8.7263e-06
12:12687224 A G 0.062594 4.6998e-05
12:12690235 C T 0.047244 1.3866e-05
12:12690562 T G 0.131658 1.8154e-05
12:12700958 G A 1.160302 -4.1827e-05
12:12701791 C G 0.063917 -2.8871e-06
12:12704027 C T 0.583185 1.3241e-05
12:12707576 T C 0.257523 3.4108e-05
12:12710575 C T 0.039798 2.1215e-05
12:12716979 A G 0.161995 -4.8872e-06
12:12717504 T C 0.093889 -8.8613e-06
12:12718142 C G 0.091010 1.0862e-06
12:12721143 T C 0.514822 -3.0716e-05
12:12721149 G C 0.244281 -8.3023e-07
12:12721298 T C 0.963493 2.8254e-06
12:12728945 T G 0.117165 3.2364e-06
12:12728951 C A 0.036103 -1.2372e-05
12:12729316 A G 0.512476 -2.1262e-05
12:12730537 A G 0.166761 4.6487e-05
12:12733105 T C 0.038523 2.7319e-05
12:12734261 A G 0.066558 -2.4128e-05
12:12734920 A G 0.048417 3.4080e-06
12:12735409 C T 0.067537 -9.2482e-06
12:12736547 T C 0.031945 -1.0308e-05
12:12736912 C A 0.177967 -3.3753e-05
12:12739125 C T 0.426198 2.3144e-05
12:12739197 A C 0.382211 1.1716e-05
12:12741405 T C 0.183206 4.3211e-05
12:12745334 A G 0.817698 -2.7577e-05
12:12745873 T C 0.221427 -2.8130e-05
12:12746903 G T 0.126127 -3.6763e-05
12:12757953 A G 0.064359 1.2233e-05
12:12762259 A C 0.028484 1.4068e-05
12:12772866 A C 1.194429 1.3892e-05
12:12786190 A G 0.771325 -2.7614e-05
12:12790089 T C 1.930623 -1.3082e-05
12:12796969 C T 0.028042 7.0918e-06
12:12802521 A G 0.062683 5.5142e-06
12:12810328 G C 1.101417 1.7129e-05
12:12811209 T C 1.626988 -3.3365e-05
12:12812881 G A 1.923208 -3.6309e-05
12:12813647 A C 0.970578 4.1341e-06
12:12815037 T C 0.049331 7.0396e-06
12:12815674 T C 0.037333 -3.9892e-06
12:12815726 A G 0.063373 7.2292e-08
12:12816097 T C 1.309397 -5.4750e-05
12:12817965 G T 0.475883 -3.7340e-05
12:12819636 A C 1.863926 -9.5717e-06
12:12828130 G A 0.277762 1.4596e-05
12:12831568 T C 1.167649 1.1151e-05
12:12839118 C T 0.197339 5.5447e-05
12:12847990 G A 0.189618 5.8519e-05
12:12851339 G T 0.408254 -9.5244e-05
12:12857086 G T 0.041121 1.1051e-05
12:12863388 C T 0.469886 1.5466e-04
12:12868452 T C 0.238042 2.2590e-05
12:12871099 G T 0.464831 7.0146e-05
12:12879057 A G 1.193759 3.2392e-05
12:12879254 G T 0.573438 -6.0917e-06
12:12879570 C T 1.047033 -1.6560e-05
12:12884357 G A 0.698137 -1.5172e-05
12:12885173 G C 0.182492 3.9147e-05
12:12887402 T C 0.286153 2.1092e-05
12:12890754 A G 0.032764 -1.1962e-05
12:12898699 C T 0.932357 -2.0449e-05
12:12900504 G T 0.024078 1.0789e-06
12:12900512 G A 0.718590 1.8968e-05
12:12901887 C A 0.140062 -1.0513e-05
12:12902011 G T 0.635930 -4.3168e-05
12:12903539 A T 1.346306 -4.0557e-06
12:12904907 G A 0.086940 1.3692e-05
12:12905989 C T 0.051701 -6.3219e-06
12:12909286 T C 0.050678 -1.2347e-05
12:12910099 G A 0.042593 7.8973e-06
12:12910304 A G 0.214971 -2.0930e-05
12:12916202 T G 1.547025 -2.7215e-06
12:12916226 G T 0.046673 -7.3066e-06
12:12920279 A C 0.136979 -1.9166e-06
12:12922323 C A 0.689892 1.2279e-05
12:12922690 C G 0.113714 -3.2973e-05
12:12928295 A G 0.371835 1.7189e-05
12:12932281 C T 1.127704 -1.0966e-05
12:12939551 G T 1.061622 -8.7599e-06
12:12940830 C T 0.532113 -2.2217e-05
12:12941696 A G 1.695563 -7.4183e-06
12:12942126 T C 0.087253 2.0348e-05
12:12942264 C A 0.103443 -1.1104e-06
12:12943749 A T 0.035212 -1.2483e-05
12:12944138 A G 0.125834 -9.6950e-06
12:12949313 G C 0.031030 4.3093e-06
12:12949882 C T 1.273713 1.4631e-05
12:12950602 G T 0.187517 1.5509e-05
12:12952593 G C 1.457912 -5.1666e-06
12:12953664 C T 0.053731 -3.9841e-06
12:12960276 G A 1.583107 -7.4415e-06
12:12961064 T C 0.040006 -1.2085e-05
12:12966151 T C 0.434868 7.2880e-06
12:12966967 G A 0.723996 -8.2571e-06
12:12967127 T C 0.542139 2.6576e-06
12:12970100 T G 0.048757 2.1713e-05
12:12973420 G A 0.213628 -2.1998e-06
12:12974543 A G 0.093346 -1.3690e-05
12:12981519 C A 0.103994 -4.2512e-06
12:12986051 T C 0.171222 1.2352e-05
12:12986182 T C 0.138169 -6.2692e-07
12:12988718 G C 0.041468 -7.1038e-06
12:12989427 C T 0.609326 -2.7913e-05
12:12990743 G C 0.135452 7.4651e-06
12:12991526 A C 0.262514 1.1379e-05
12:12998388 T C 0.110705 7.8204e-06
12:13007952 G A 0.208600 5.7888e-06
12:13008488 T C 0.738380 -2.9705e-05
12:13011576 A G 0.026029 3.0038e-06
12:13013826 G A 0.395617 -3.8819e-06
12:13014573 A G 0.448998 5.7988e-06
12:13026620 A T 0.323422 -2.4123e-05
12:13030845 G A 0.380889 3.6522e-05
12:13032787 C T 1.285415 -6.8849e-06
12:13033985 C T 1.190400 -2.7626e-06
12:13034585 C T 0.314681 -8.2341e-06
12:13034729 A G 0.111106 -1.1009e-07
12:13036807 G A 1.277925 5.1526e-06
12:13038247 T C 0.039717 -1.3219e-05
12:13038295 G C 0.125824 -2.6051e-05
12:13044987 C T 1.177926 1.9989e-05
12:13046211 T C 0.304067 -1.4170e-05
12:13047277 C T 0.053119 -1.6586e-05
12:13050366 G A 0.593075 -2.0754e-05
12:13050484 T C 0.174108 9.5776e-06
12:13053909 G T 0.203398 -1.2839e-05
12:13054317 G A 0.622677 4.8254e-06
12:13055428 A G 0.020532 -2.0102e-05
12:13058306 G C 0.021460 1.3418e-06
12:13061294 T C 0.533918 -1.2053e-05
12:13061453 T C 0.021307 -5.9675e-06
12:13061727 G A 0.021103 -4.8983e-06
12:13063003 G C 0.055281 -2.6881e-07
12:13072952 A G 0.811106 -1.6224e-05
12:13078086 G A 0.413602 2.7801e-07
12:13078482 A G 0.054112 2.7320e-06
12:13079836 G T 0.038027 5.0494e-06
12:13079933 T C 0.302979 1.4289e-06
12:13088147 A G 0.104361 -9.5323e-06
12:13089917 C G 0.093376 -5.8105e-06
12:13090831 G A 1.073144 -1.6191e-07
12:13091573 A G 0.235771 3.4815e-05
12:13091656 A C 0.022507 -9.2336e-06
12:13092583 A G 0.434949 -2.6356e-05
12:13093342 A G 0.630490 1.6525e-05
12:13094335 T C 1.007779 -5.1780e-06
12:13094854 G C 0.372352 1.6766e-05
12:13096761 T C 0.146641 7.6635e-06
12:13097327 C T 1.821465 -5.7587e-05
12:13098264 C T 1.174299 -1.9386e-05
12:13102576 A G 0.025563 1.5298e-05
12:13103266 T G 0.152309 1.5288e-05
12:13104138 T C 0.056352 -7.3415e-06
12:13109958 A G 1.243400 4.4655e-06
12:13112000 A G 1.766123 -3.0833e-05
12:13113794 A G 0.051874 2.4433e-06
12:13116801 A G 0.040934 -1.1070e-05
12:13123769 G A 0.832770 -5.3372e-06
12:13125834 G A 0.172769 -8.7553e-06
12:13128058 C T 1.887214 -1.9379e-05
12:13128263 G C 0.076214 -9.9430e-06
12:13140338 G T 0.050266 7.7539e-06
12:13141452 T C 1.752211 -1.0446e-05
12:13145457 A C 1.606760 -7.5936e-06
12:13147428 T C 0.072001 -4.5407e-06
12:13154911 G A 1.301323 1.3316e-05
12:13155166 T G 1.288805 8.0072e-06
12:13158974 T C 0.026189 5.0028e-06
12:13169260 C T 0.139950 1.4792e-05
12:13181472 C T 0.070322 8.0429e-06
12:13183951 T C 1.162569 -9.6876e-07
12:13184050 T C 1.548164 9.2804e-07
12:13189747 T C 0.140555 -2.5569e-06
12:13191995 G C 1.526993 1.0688e-05
12:13200105 A G 0.083884 2.3883e-05
12:13211471 A G 0.035804 1.4118e-05
12:13212226 A G 0.271666 5.6777e-06
12:13213682 G T 0.060605 -3.4331e-06
12:13215613 A G 0.040284 1.2624e-05
12:13217724 G C 0.037391 -2.7833e-05
12:13222535 A G 0.058565 4.0732e-06
12:13222679 A G 0.026519 -1.7962e-05
12:13227541 G C 0.313290 -5.3152e-06
12:13229306 T C 0.962381 1.7790e-06
12:13235944 G A 0.339663 5.1586e-06
12:13240597 G A 0.800077 -1.4756e-05
12:13243647 G A 0.030765 7.7763e-06
12:13246547 A G 0.055016 2.5132e-05
12:13257838 A C 0.500209 1.6245e-05
12:13257875 G A 0.197057 -8.0891e-06
12:13267703 T C 0.033073 7.1598e-06
12:13269208 G A 0.213074 -4.2335e-06
12:13279148 G A 1.419691 -2.2172e-05
12:13285371 G T 0.058763 -1.9628e-05
12:13285981 C A 1.466088 -2.1887e-05
12:13302532 T C 0.060653 9.6952e-06
12:13303095 A G 0.189401 2.1103e-05
12:13306942 A G 0.064427 4.3880e-06
12:13319380 C G 0.070376 -4.3711e-06
12:13319685 A G 0.026281 -2.2939e-05
12:13320841 T C 0.110117 2.5507e-05
12:13322171 C A 0.136629 1.1329e-05
12:13322867 T C 1.090571 -2.5267e-05
12:13331931 T C 0.114904 1.0137e-05
12:13335670 G A 1.199998 -2.4713e-05
12:13341032 C T 0.058633 1.7138e-05
12:13341209 T C 0.948663 -6.6605e-06
12:13344982 A G 0.241476 1.2442e-05
12:13347027 C T 0.037643 7.0004e-06
12:13347567 T C 0.286255 -1.3221e-05
12:13349036 G A 0.082160 9.9039e-06
12:13352977 G A 0.192219 3.5582e-06
12:13355925 T C 0.407210 -4.4044e-05
12:13362446 A G 0.481299 -1.0690e-05
12:13362818 C A 0.178827 -7.8257e-06
12:13366504 A G 0.152924 1.4783e-05
12:13370961 C A 0.425369 4.8488e-07
12:13375068 A G 0.054751 -8.7954e-06
12:13380338 T G 1.574516 -2.5970e-05
12:13380419 C G 0.973118 -2.5445e-05
12:13382117 T C 0.155494 1.6541e-05
12:13385707 C T 0.433777 3.5154e-05
12:13403073 C T 0.535751 2.4377e-05
12:13403367 A G 0.132845 -4.7892e-06
12:13405140 A G 0.030605 -2.3843e-06
12:13405378 G A 0.454872 -7.9637e-06
12:13406688 G T 0.213519 2.6945e-05
12:13410443 G A 0.102906 8.3176e-06
12:13418859 G A 0.117590 4.4418e-06
12:13423186 G A 1.555490 1.3093e-05
12:13435651 A G 0.885409 1.8994e-05
12:13437496 A G 0.033196 -5.3243e-06
12:13448558 G A 0.549388 2.1276e-05
12:13450412 G T 0.025713 4.2828e-06
12:13450775 A G 0.048553 5.3042e-06
12:13452949 A G 0.468502 -1.0734e-05
12:13454164 A G 0.134800 3.7094e-06
12:13466366 G A 0.188870 -9.2484e-06
12:13468453 G A 0.328834 1.8533e-05
12:13470586 C T 0.767068 3.3035e-05
12:13474729 T C 0.038727 3.4368e-05
12:13479485 T C 1.639921 3.5688e-05
12:13481710 G C 0.159635 1.5393e-05
12:13481819 A G 0.762441 3.2071e-05
12:13490282 A G 0.444445 1.0745e-06
12:13501229 G T 0.887830 4.2717e-06
12:13509806 T C 0.046037 3.4752e-05
12:13512761 C T 0.126497 -5.3196e-06
12:13515734 C T 0.043542 6.6229e-06
12:13521343 T C 0.053792 -4.6658e-06
12:13521600 C T 1.860369 2.4090e-05
12:13525943 T C 0.051433 8.0766e-06
12:13526328 T G 0.713524 8.2226e-06
12:13530145 A G 0.075670 -3.3007e-06
12:13530528 G A 0.092842 1.1733e-06
12:13533981 C T 0.239263 -2.0603e-05
12:13534777 T G 0.514900 1.2182e-05
12:13541120 A G 0.028922 2.4712e-05
12:13541424 G C 0.285245 9.8104e-06
12:13553794 T C 0.148130 -2.0855e-05
12:13554632 A G 1.705756 1.0237e-05
12:13555544 A G 0.248473 -3.5221e-05
12:13555908 G C 0.646820 -1.3808e-05
12:13555947 A G 0.102321 -2.1242e-06
12:13556792 A G 1.889533 1.0930e-05
12:13557238 A C 0.042981 -3.8196e-06
12:13559471 C T 0.028977 2.7621e-06
12:13559819 T C 1.602874 -2.1008e-06
12:13560255 A C 1.447121 3.5472e-06
12:13561793 G A 0.155120 -5.7091e-06
12:13570684 A G 0.074109 7.2664e-06
12:13571348 T C 0.030700 -2.2567e-05
12:13571657 T C 0.042498 1.5239e-05
12:13574009 G A 0.869311 3.8078e-06
12:13575292 G A 0.043919 -2.4974e-05
12:13576211 A G 0.590811 1.3363e-05
12:13583937 C G 0.342872 -2.1547e-05
12:13584000 A G 1.152278 -3.0251e-06
12:13588748 T C 0.080324 3.9476e-05
12:13590359 G A 0.197237 4.6768e-06
12:13602110 C A 0.068840 8.5825e-06
12:13603607 A G 0.293309 -9.6293e-06
12:13612160 G A 0.217636 1.8955e-05
12:13618558 C T 0.049294 -2.0498e-06
12:13626132 T C 0.116699 1.3754e-05
12:13627623 T G 0.095569 4.8899e-06
12:13629381 T C 0.279669 3.4933e-05
12:13636176 A G 1.109355 -1.9218e-05
12:13636432 A G 0.122023 4.0090e-06
12:13643519 T C 1.068024 -1.5911e-05
12:13644060 A G 1.821061 1.1277e-05
12:13646062 C A 0.232194 -1.9812e-06
12:13655971 G C 0.451449 -1.9308e-05
12:13657536 T C 0.035402 -6.1794e-06
12:13662749 C T 0.307528 4.0970e-06
12:13663806 A C 0.957162 -1.7983e-05
12:13674937 T G 0.137672 -5.0109e-05
12:13676099 C T 0.545219 6.3047e-06
12:13676937 G A 0.054169 1.6344e-05
12:13682508 C T 0.709135 3.1109e-05
12:13688908 G A 0.216922 3.6040e-05
12:13695122 C A 0.202293 -8.0538e-06
12:13700649 G A 0.602177 -2.1676e-06
12:13703465 C T 0.205886 -1.1531e-05
12:13705892 C T 1.453006 1.3796e-05
12:13710267 C A 0.170355 2.8122e-06
12:13711987 C T 0.073110 -3.8152e-05
12:13715150 G T 0.042702 -2.6024e-07
12:13715308 C A 1.045486 2.8893e-05
12:13715975 G A 0.149827 -5.8804e-06
12:13716638 A G 1.048869 6.1902e-06
12:13721148 C A 1.127636 1.2422e-05
12:13732966 A G 0.121418 9.6622e-06
12:13738168 C T 0.099979 1.0132e-05
12:13752832 G A 0.770811 -8.2184e-06
12:13785674 T C 0.020007 -5.9130e-06
12:13787846 C T 0.049631 8.1077e-06
12:13788827 A G 0.700261 1.2552e-05
12:13798059 T C 0.067085 -6.2060e-06
12:13807004 C A 0.203418 3.2827e-06
12:13820027 C T 0.791400 -4.4246e-06
12:13827948 G A 0.250533 2.8243e-05
12:13836059 C T 0.023744 8.6693e-06
12:13842155 C T 1.616388 -5.0624e-06
12:13847424 T C 0.291589 1.3754e-05
12:13855449 T C 1.966532 -1.0133e-05
12:13856861 C T 1.115067 -2.0516e-06
12:13857554 T C 0.917527 1.0883e-06
12:13858771 C T 0.201868 -3.8962e-06
12:13859584 A G 0.119018 1.0109e-05
12:13861951 C T 1.082255 -2.5943e-05
12:13862534 A C 1.354510 -6.8400e-06
12:13870464 G A 0.106482 -2.4675e-06
12:13872044 T G 0.114669 -3.3672e-05
12:13874474 T G 0.081113 -1.1561e-05
12:13893865 C T 0.487851 -1.8839e-05
12:13894396 A G 0.489602 -1.3799e-05
12:13898156 T C 0.276807 -5.0141e-06
12:13904807 G T 0.210330 -3.7465e-06
12:13911665 C T 0.069367 -1.1831e-05
12:13913209 T C 0.049362 2.3760e-05
12:13916300 A G 0.026733 3.4399e-06
12:13918320 T C 0.340298 -3.7117e-07
12:13927896 T C 1.583308 -6.0904e-05
12:13937320 C T 1.162141 1.6476e-05
12:13940083 G A 0.506179 1.3273e-05
12:13945607 T C 0.038744 2.0377e-05
12:13953703 C T 0.569300 -1.0744e-06
12:13955016 A G 0.143551 -2.5365e-05
12:13957830 T C 0.031608 1.8293e-05
12:13964967 A G 0.628872 5.7239e-06
12:13970704 A G 0.031591 1.9251e-06
12:13975298 A G 0.681409 1.5671e-05
12:13985992 A C 0.033774 -8.7650e-06
12:13987986 T C 0.038976 1.8644e-05
12:13988493 G A 0.448947 -1.0966e-05
12:13994519 C T 0.537937 2.0645e-06
12:13995233 A C 0.217415 1.5372e-05
12:14001448 T C 0.214100 1.6135e-06
12:14004308 G A 0.069628 4.1951e-06
12:14006305 C T 0.081433 -2.6290e-05
12:14009187 T G 0.085186 1.5503e-05
12:14010378 C T 0.038972 -1.1017e-05
12:14011562 T C 0.186895 1.1399e-05
12:14018167 T C 0.083625 -5.7028e-06
12:14019128 T C 0.069676 3.7139e-06
12:14019157 T C 0.233724 -6.6161e-06
12:14022546 A C 0.055349 -2.1506e-06
12:14026448 A G 0.085091 -9.2874e-06
12:14029888 T G 0.085560 -2.4388e-06
12:14033444 G T 0.026515 2.2380e-05
12:14045266 C T 0.174040 4.2951e-06
12:14054916 T G 0.272897 1.0384e-05
12:14061569 T G 0.398102 -3.1786e-07
12:14061933 A G 0.021188 -2.5439e-06
12:14064461 T C 0.144295 1.9766e-05
12:14068697 A G 0.417128 2.1874e-05
12:14072230 G T 0.041947 -7.2523e-06
12:14083859 G A 1.727936 3.6953e-06
12:14086593 T G 0.101872 1.2463e-05
12:14086683 A G 0.198346 1.1985e-06
12:14091633 C A 1.759493 4.3553e-06
12:14093403 T C 0.179174 -7.7996e-07
12:14094914 G T 1.211561 7.5919e-06
12:14096896 C T 0.025424 3.6705e-06
12:14105762 C T 0.110773 -1.0742e-06
12:14115355 C T 0.029041 2.1584e-05
12:14115482 T C 0.162019 -1.8563e-06
12:14120489 G A 0.698534 -1.6400e-05
12:14127702 T C 0.047145 5.6995e-06
12:14132811 G T 1.949132 -4.4201e-06
12:14136141 C T 1.074208 9.6644e-06
12:14141030 A C 0.033611 -1.7019e-05
12:14142036 C T 0.141382 -1.8780e-05
12:14142486 C A 0.578538 -2.6779e-05
12:14144656 A G 0.080382 -1.0138e-05
12:14153668 T C 0.122509 6.6368e-06
12:14156876 A G 0.659290 2.1986e-05
12:14161147 T G 0.085788 -7.3155e-07
12:14179521 C T 0.154468 -1.9436e-05
12:14181764 T C 0.041957 -9.7080e-06
12:14182283 T C 0.025298 1.4108e-06
12:14197140 A G 0.034301 -1.0322e-05
12:14197508 C T 0.033124 2.0491e-05
12:14200602 T G 0.303387 -9.0322e-06
12:14205666 A G 0.345558 -1.0061e-05
12:14209479 T C 0.037180 -7.4043e-06
12:14212129 T G 0.024543 -5.9833e-06
12:14217473 G T 0.074191 8.2397e-06
12:14225505 G C 0.319247 1.4544e-05
12:14226627 C T 0.302159 -9.4404e-06
12:14230675 C T 0.250417 2.9136e-07
12:14247984 C T 1.418739 -1.3851e-05
12:14264289 A G 0.891406 1.4272e-05
12:14264599 T C 0.784166 1.6929e-05
12:14264695 C T 0.827017 2.0050e-05
12:14265171 C T 0.223800 1.8340e-05
12:14265870 T C 0.088810 -9.8096e-06
12:14266144 G T 1.126008 -2.0249e-06
12:14266345 T C 0.640867 1.3131e-05
12:14271203 C T 0.062659 -2.3094e-05
12:14277051 T C 0.031088 -1.1723e-05
12:14277877 A G 0.391177 -9.0041e-06
12:14281615 A C 1.547052 5.8062e-06
12:14289414 T C 0.415611 9.7360e-06
12:14290517 C T 0.046091 5.0328e-06
12:14290964 C T 0.922158 3.9203e-06
12:14294621 C T 0.022473 4.9740e-06
12:14299083 C T 0.117409 6.8590e-06
12:14300449 T C 0.115699 6.2461e-06
12:14304708 C T 0.554929 -9.7983e-06
12:14312518 G A 0.263024 -5.1687e-05
12:14317347 C T 0.111072 2.1564e-05
12:14318556 A C 0.041886 -1.1295e-05
12:14325293 A G 1.675722 -1.8303e-05
12:14325980 C G 0.263772 7.0144e-06
12:14326698 C T 0.191991 4.5721e-06
12:14341143 A G 0.020851 2.5166e-05
12:14342428 A G 0.296128 1.9976e-05
12:14342473 C T 0.079403 6.4028e-06
12:14344879 T C 0.191573 -5.9762e-06
12:14344939 T C 0.372502 -5.5466e-06
12:14348635 T C 0.253875 -1.4778e-05
12:14356938 T C 1.887986 -1.2677e-05
12:14358839 T C 0.109971 1.8815e-05
12:14361754 G A 0.067874 -2.5728e-06
12:14363655 A G 0.127245 -1.5012e-05
12:14366764 T G 0.238052 -3.1183e-06
12:14367408 G T 0.099873 4.3054e-06
12:14367905 T G 0.059429 1.3425e-05
12:14369343 A T 0.029004 -1.1131e-05
12:14388518 T C 1.851788 -2.6912e-05
12:14390700 T C 0.201375 -3.0274e-05
12:14396892 G T 0.860142 9.2284e-06
12:14399714 T C 0.248714 -1.8216e-05
12:14403600 A G 0.066178 6.8345e-06
12:14407855 C T 0.020338 8.7187e-06
12:14408639 T C 0.391282 4.2891e-05
12:14408741 A G 0.831716 -4.6903e-06
12:14410634 T C 0.401186 -1.7446e-05
12:14412901 A G 0.036419 8.1410e-06
12:14413123 T C 0.113578 -1.1938e-06
12:14414886 C G 0.044521 1.4195e-05
12:14416130 T C 0.277375 -2.3060e-05
12:14426383 T C 0.039730 4.1721e-05
12:14426816 C T 0.162797 -9.7747e-06
12:14428118 A G 0.753533 1.5712e-06
12:14430436 C T 0.217259 1.3995e-05
12:14431168 A C 0.044181 9.2261e-08
12:14433765 C G 0.687550 -1.3433e-05
12:14445548 C T 0.049821 2.2236e-05
12:14451076 T C 0.572850 -1.1577e-05
12:14451770 C T 0.408166 -1.4551e-05
12:14461010 G A 0.138958 -1.0810e-05
12:14466020 C A 1.707129 1.2785e-06
12:14466871 A G 0.684690 9.9711e-06
12:14477187 C T 0.558989 -3.5241e-05
12:14483680 C A 0.080538 -7.8853e-06
12:14487349 T C 0.025247 1.3389e-05
12:14492516 G A 0.865489 -3.2659e-05
12:14548314 C A 1.058191 3.9406e-05
12:14557680 T C 0.835761 9.2276e-06
12:14560191 G A 0.163640 1.9773e-05
12:14561102 T C 0.074565 1.2841e-05
12:14562724 C A 0.060194 -1.8061e-06
12:14563307 T C 0.106595 -1.6542e-05
12:14577892 T A 0.838274 7.8099e-06
12:14580590 A G 0.032540 1.2621e-05
12:14583110 A G 0.192178 -5.5016e-05
12:14585941 G A 0.050984 3.9780e-06
12:14587301 G A 0.920458 -4.1132e-05
12:14601250 C T 0.040791 9.1314e-06
12:14631753 C G 0.067126 -5.6384e-05
12:14642072 T C 0.059568 -6.8679e-06
12:14653867 T C 0.755454 1.7158e-05
12:14656072 C G 0.047363 2.0499e-05
12:14656768 C G 0.997311 5.6352e-05
12:14660184 C T 0.282722 -4.3956e-05
12:14660494 C A 1.750756 -3.7942e-06
12:14663757 C T 1.226415 1.1885e-05
12:14664250 G A 0.134103 9.5957e-06
12:14674637 C T 0.026651 -1.2010e-05
12:14677643 G A 0.398840 1.0349e-06
12:14680320 C A 0.736823 -1.3054e-05
12:14685519 C G 0.179738 2.5863e-05
12:14688644 T C 1.962867 8.0548e-06
12:14693353 A G 0.622032 1.6173e-05
12:14700841 T C 0.031013 -8.7992e-07
12:14711123 T C 0.099992 -2.0074e-05
12:14715793 T C 0.602867 -4.3098e-06
12:14717253 T C 0.045360 9.7948e-06
12:14723788 A G 0.026627 -1.4255e-05
12:14735003 T C 0.061122 -7.3448e-06
12:14737497 C T 0.154641 2.6677e-06
12:14741557 G A 0.067075 1.0456e-05
12:14744468 A G 1.961990 9.5814e-06
12:14765555 T C 0.035498 -1.5361e-06
12:14770417 A G 0.084268 -4.3984e-06
12:14770729 A C 0.153720 -1.6617e-06
12:14775214 C T 0.831556 2.5115e-05
12:14797088 G C 0.044470 -5.8266e-06
12:14798664 C T 0.249836 4.3834e-05
12:14802050 G A 0.026165 1.3033e-06
12:14812266 C T 1.145584 1.1662e-05
12:14824846 T C 1.704178 5.1133e-06
12:14829702 T G 0.077754 -3.6475e-05
12:14836878 G A 0.075547 -2.0603e-05
12:14841126 T C 0.182220 1.9328e-06
12:14841358 G T 0.234646 6.0246e-06
12:14841524 C T 0.310162 -3.8285e-06
12:14849828 C T 0.036888 9.0717e-07
12:14866749 G T 0.503048 -2.5871e-05
12:14891740 T C 0.054591 8.8209e-06
12:14891897 C T 0.360568 -1.3020e-06
12:14894148 A C 0.512499 -2.1349e-05
12:14895023 T C 0.024523 1.8495e-05
12:14896899 T C 0.052837 -6.3363e-06
12:14902160 A G 0.043508 -1.2762e-05
12:14902622 A G 0.083687 7.5283e-06
12:14915907 T C 0.041617 -4.3235e-06
12:14923347 A C 0.075354 -1.3010e-05
12:14924365 C T 0.167071 3.4305e-05
12:14925996 C T 0.142245 -3.9594e-06
12:14928493 A G 0.053289 9.7969e-06
12:14929721 T C 0.094481 -3.9801e-06
12:14930055 T G 1.176267 6.8865e-06
12:14930869 T C 0.037588 4.4541e-07
12:14934971 A G 0.114472 4.6320e-06
12:14935047 G A 0.067469 9.5143e-07
12:14950247 T C 0.038214 -8.6622e-06
12:14951341 G A 0.422204 -3.7461e-06
12:14955413 G C 0.498931 -6.0800e-06
12:14955702 A T 1.132345 1.9416e-05
12:14958488 A G 0.406507 8.0398e-06
12:14959470 G A 0.051929 -1.6981e-05
12:14966643 T C 0.175944 -6.9083e-06
12:14976178 A T 0.283141 3.8518e-05
12:14980005 A G 0.214580 -1.2152e-05
12:14982352 C G 0.205468 1.3691e-06
12:14985204 T C 0.400112 1.0480e-05
12:14993439 T C 0.795681 -9.6669e-06
12:15000276 T G 0.084690 2.1772e-05
12:15000451 A G 0.218653 5.7572e-06
12:15004591 C T 0.038802 2.7235e-05
12:15027480 G A 0.225731 -2.4572e-05
12:15035081 C T 0.790075 -7.9263e-06
12:15039295 A G 0.101597 -1.2672e-05
12:15041228 T C 0.077451 -1.0116e-05
12:15044239 G A 0.039186 -2.2400e-05
12:15054743 T G 0.040811 1.2012e-05
12:15057079 T C 0.047207 3.8454e-05
12:15057859 T C 0.400234 -1.5824e-05
12:15062382 T C 0.033981 4.6278e-06
12:15064688 T C 0.055227 -1.6583e-05
12:15064883 A G 0.371023 -1.2803e-05
12:15070314 G A 0.039282 5.2565e-06
12:15070810 G A 0.050770 -2.7780e-05
12:15071941 G A 0.023959 1.1911e-07
12:15081218 A G 1.224065 -2.4583e-06
12:15084767 A G 0.081225 -7.0873e-06
12:15090599 T C 0.023173 -2.8339e-06
12:15090695 T A 0.040556 -7.5330e-06
12:15091701 T C 0.033991 -5.5877e-08
12:15101435 C T 0.093108 -1.4197e-06
12:15101759 C T 0.084540 7.2330e-06
12:15102521 A G 1.076476 -6.3192e-05
12:15104605 G T 0.058259 -1.9948e-05
12:15104675 A G 0.482629 2.7172e-05
12:15105984 C T 0.543832 2.7482e-05
12:15107849 A G 0.034668 6.4174e-06
12:15108696 T C 0.051990 7.8645e-06
12:15112447 A C 0.051303 -9.4184e-06
12:15113971 G T 0.234693 -2.5888e-05
12:15116840 G A 0.363489 -1.8785e-05
12:15126938 C A 1.970595 -3.9269e-06
12:15130644 T C 0.051552 -4.5807e-06
12:15135956 C A 0.022422 -1.3946e-05
12:15137857 C G 0.029034 -2.4927e-06
12:15138159 A G 0.912495 -2.4616e-05
12:15138775 T C 0.085342 -1.9498e-06
12:15140219 G A 0.223508 1.9257e-05
12:15163084 G A 0.092557 1.6727e-05
12:15163601 T C 0.160863 2.0781e-05
12:15169444 A G 0.256489 6.8220e-06
12:15176831 C T 1.661123 -2.0412e-05
12:15190441 T G 0.758232 1.3827e-05
12:15192814 G A 0.312617 -1.1463e-05
12:15201824 C A 0.809270 1.4230e-05
12:15203238 G A 0.046833 2.1463e-05
12:15205163 C T 0.091136 -1.7182e-05
12:15205467 T G 1.720446 -2.3986e-06
12:15218445 A G 1.159611 -8.5537e-06
12:15230290 C T 0.498213 1.8833e-05
12:15238321 T C 0.891943 1.2819e-06
12:15239535 A G 0.857408 -1.2284e-05
12:15241484 A G 0.290698 -4.1713e-06
12:15243647 A G 0.060609 2.1127e-08
12:15245164 T G 0.904744 8.3383e-06
12:15250843 T C 0.032910 -1.0218e-05
12:15259723 A G 0.477243 -3.0673e-05
12:15261881 G A 0.041549 -5.5955e-06
12:15270194 T C 1.332601 -1.7442e-05
12:15275119 T C 0.074524 1.0927e-05
12:15277357 C A 0.257734 4.6073e-06
12:15292753 T G 0.873999 1.0104e-05
12:15302829 C T 0.052973 1.2629e-05
12:15303708 G A 0.943444 -6.0910e-06
12:15305161 C T 0.374494 -1.3173e-05
12:15310339 T C 0.310465 9.5687e-06
12:15311829 C A 1.523423 1.2006e-05
12:15317413 G A 0.123053 1.2033e-05
12:15318866 C T 0.071593 -5.8994e-06
12:15319537 G A 1.278170 -1.0949e-05
12:15320159 A G 0.044408 -1.7651e-05
12:15321802 C T 0.427337 2.7129e-05
12:15341028 C T 0.300490 -2.9040e-05
12:15344407 C T 0.241972 -1.8526e-06
12:15351588 A G 0.164735 1.0672e-05
12:15351989 T C 0.035882 -6.9992e-06
12:15356376 G A 0.036691 -2.3572e-06
12:15364914 C T 0.039380 1.0117e-05
12:15367871 A C 0.049603 1.7595e-05
12:15371606 G A 0.646180 2.1071e-05
12:15387778 T C 0.046023 1.0928e-05
12:15395793 T C 0.363713 9.1283e-06
12:15398104 T C 0.031418 -7.5888e-06
12:15422233 C T 0.063549 -2.3254e-06
12:15422326 A G 0.023513 -2.7529e-05
12:15430153 G A 0.061768 -2.0112e-06
12:15437997 A G 0.388709 1.6367e-05
12:15456529 T C 0.051045 1.7908e-05
12:15471757 A G 0.037561 2.5282e-05
12:15498725 T C 0.037847 -1.8296e-05
12:15500146 G A 0.137356 1.1207e-06
12:15503107 C T 0.039584 -1.3696e-06
12:15506641 C T 0.565642 1.7254e-05
12:15508031 A G 0.234969 1.4530e-05
12:15509853 A G 0.030870 -8.7402e-06
12:15515239 G A 0.534122 2.2113e-05
12:15520729 T G 0.560930 4.5273e-05
12:15523603 G A 0.028161 -1.3906e-05
12:15528049 G A 0.076030 2.7487e-05
12:15547710 A G 0.410770 2.6316e-05
12:15552594 A G 0.144003 -1.2319e-05
12:15567923 A G 0.426280 -3.3700e-05
12:15568254 A G 0.076183 6.8073e-06
12:15570450 A G 0.182924 -8.3071e-06
12:15574860 G A 0.023520 -1.7589e-05
12:15577635 T G 1.068782 -1.2329e-06
12:15582344 A G 0.202905 2.0327e-06
12:15583214 T G 0.267423 2.2406e-06
12:15609844 T C 0.684350 -4.3223e-06
12:15623603 G A 0.519632 3.9911e-06
12:15625273 G T 0.045575 1.4850e-06
12:15625399 C T 0.062135 -1.2159e-06
12:15626920 T C 0.058181 -8.8175e-06
12:15630762 G A 0.064049 -5.5991e-06
12:15638143 A C 0.079386 1.7299e-05
12:15641002 T C 1.237311 7.4636e-07
12:15656846 G C 0.066263 -5.3655e-07
12:15661441 G A 1.329314 1.2330e-05
12:15663238 T C 0.030724 -3.6284e-06
12:15663968 A G 1.412426 1.4047e-05
12:15668152 A G 0.757151 1.7562e-06
12:15668642 A G 0.045265 2.4423e-05
12:15679208 A G 0.781068 1.0830e-05
12:15681099 G A 0.078638 5.9619e-06
12:15689109 T C 0.023982 2.1074e-05
12:15689418 G A 1.545128 -2.0124e-05
12:15693895 G A 0.129948 -1.1404e-05
12:15699498 A C 0.065855 1.5787e-05
12:15700364 C T 0.086794 -2.8477e-06
12:15703938 T C 0.569793 1.1273e-05
12:15723681 C A 0.054149 8.1368e-06
12:15723745 A C 0.067327 -4.6900e-06
12:15731744 T C 1.438672 -2.2924e-05
12:15735442 A G 0.382303 1.0377e-05
12:15738030 C A 0.102814 -3.5747e-06
12:15738735 A G 0.094702 1.6141e-05
12:15745091 G A 0.086016 4.6280e-06
12:15756489 G T 0.290345 1.0753e-05
12:15759588 C T 0.077064 -3.5569e-06
12:15764436 A G 0.303665 3.4462e-07
12:15771079 A G 1.947701 2.4486e-05
12:15775786 A C 0.339058 1.6723e-06
12:15799990 C T 0.080423 -1.3766e-05
12:15801554 T C 0.118725 2.4498e-05
12:15808421 G T 0.221594 -1.9796e-06
12:15812177 G A 0.367830 7.7962e-06
12:15816183 T G 1.947786 3.5986e-05
12:15826413 C T 0.043729 -5.8035e-06
12:15834192 C T 0.027294 8.7949e-07
12:15836518 T C 0.052823 1.4610e-05
12:15838602 G A 0.080637 -7.7927e-06
12:15849625 A C 0.121649 -8.2280e-06
12:15856513 G T 0.367783 -5.1129e-06
12:15861393 A C 0.061826 -9.0566e-06
12:15864308 G A 0.024805 -9.2711e-06
12:15875749 A G 0.023724 2.2063e-07
12:15899535 C T 1.410903 1.9187e-05
12:15915361 T C 0.023238 2.1007e-05
12:15930366 A G 0.497455 5.5288e-05
12:15930805 C T 0.073168 -8.2762e-06
12:15941484 G A 0.059442 -1.4843e-05
12:15972355 C T 0.221199 4.3906e-06
12:15984819 G A 0.305743 -2.1610e-05
12:15986148 T G 0.108580 -2.4336e-05
12:15997805 A G 0.040893 1.8539e-05
12:16004467 G A 0.091207 -3.2938e-07
12:16007121 T C 0.102477 -2.7598e-05
12:16012689 G T 0.092513 8.5275e-06
12:16016108 C T 1.524803 5.7795e-06
12:16024672 C T 0.052174 8.9581e-06
12:16024769 T C 0.084329 -1.9934e-05
12:16036261 G C 1.700248 1.9190e-05
12:16040464 C G 0.065508 1.5789e-05
12:16042988 T C 0.023289 1.7672e-05
12:16049958 G A 0.298793 -2.2716e-05
12:16060925 A G 0.055509 1.3624e-05
12:16061804 C G 0.052456 1.5727e-05
12:16072620 C A 0.423778 -9.8528e-06
12:16096497 G T 0.448658 3.1635e-05
12:16104291 G T 0.084798 -6.0181e-05
12:16105710 T C 0.068690 -1.5614e-05
12:16105834 A G 0.050685 5.1159e-06
12:16106230 A G 0.075476 -1.2311e-05
12:16109673 G T 0.709492 -3.5007e-05
12:16128785 G C 0.539045 6.5327e-06
12:16129119 T C 1.196758 1.7075e-05
12:16130165 A G 0.627413 6.6314e-06
12:16131292 T C 0.281203 -1.1033e-05
12:16138787 C G 1.177729 -7.0464e-06
12:16138806 C T 0.417961 2.3809e-05
12:16141549 T C 0.266417 8.5380e-06
12:16143569 C T 0.060340 8.3262e-06
12:16148805 G C 1.956809 2.5603e-06
12:16150512 A G 0.158935 -2.0940e-05
12:16153532 T C 0.067792 -5.9320e-06
12:16155283 A G 0.545165 -2.5123e-05
12:16163105 A G 0.038418 1.5625e-05
12:16169287 C T 0.066990 -1.7966e-05
12:16170574 C T 0.057957 -1.8807e-05
12:16174267 G A 1.472980 -5.9438e-06
12:16180922 G A 0.066065 -1.5391e-05
12:16184839 T G 0.037405 8.6628e-06
12:16187967 A G 0.417138 2.8645e-06
12:16202190 C G 0.120000 -1.7575e-05
12:16213713 A C 0.127228 2.1163e-05
12:16214979 G A 0.041257 1.9844e-05
12:16218747 G T 1.481700 -4.1403e-06
12:16222043 A C 0.099475 -1.2662e-05
12:16223147 T C 1.500882 -4.7751e-06
12:16227751 T C 0.065324 1.9028e-05
12:16231209 T G 0.037990 1.2703e-05
12:16235817 G A 0.021160 -1.6194e-06
12:16241655 A G 0.267291 -1.4120e-05
12:16242177 A G 0.113115 2.0255e-05
12:16246415 A G 0.047516 1.6472e-05
12:16250713 A G 1.761139 -8.2416e-06
12:16253170 C T 0.033648 5.0165e-09
12:16253493 C T 1.117406 -2.2551e-06
12:16260142 C T 0.056260 -4.5627e-06
12:16261743 T C 0.945824 -6.2246e-06
12:16262265 T G 0.150786 7.7995e-06
12:16266652 C A 0.093417 8.9207e-06
12:16270410 T C 0.033468 -5.7213e-06
12:16272937 C A 1.029755 -1.4009e-05
12:16273550 G A 0.618904 -3.4121e-06
12:16276559 C T 0.813584 -5.7754e-06
12:16277030 A G 1.395294 -2.0741e-05
12:16277174 G C 0.775523 1.4144e-05
12:16277422 C G 1.316224 1.2039e-05
12:16278812 A G 0.083500 2.2314e-05
12:16285718 T C 1.754774 1.5174e-05
12:16294049 T C 0.923025 -3.3286e-06
12:16295453 G A 0.160166 -1.3775e-05
12:16295582 A G 0.437442 1.7304e-05
12:16299842 A G 0.237896 -5.5752e-06
12:16300444 C T 0.133147 -1.1264e-06
12:16301626 G A 0.474214 2.2405e-05
12:16304213 T C 0.248459 -1.9338e-05
12:16307468 G A 0.072641 -3.1788e-06
12:16307995 A G 0.092159 -3.2593e-05
12:16309061 G A 0.722840 -1.6015e-05
12:16309290 G A 1.126188 -3.5982e-06
12:16310816 G A 0.782609 -1.3607e-05
12:16317511 T G 0.058589 1.2094e-06
12:16317914 A G 0.154478 1.8817e-05
12:16320013 G A 1.514743 -8.1795e-06
12:16320109 G T 0.024530 1.5042e-05
12:16320547 C T 0.099669 -6.0970e-06
12:16322428 A C 0.197547 -2.1802e-05
12:16323450 C A 0.368962 4.8245e-06
12:16325402 A G 0.086406 -1.7272e-06
12:16325851 T C 0.074986 -1.1820e-06
12:16328667 A G 1.206352 -7.7080e-06
12:16329053 G A 0.970364 -1.2783e-05
12:16329764 C A 0.107162 -2.6141e-06
12:16330140 G A 0.030272 -2.9958e-07
12:16330884 T C 0.039724 7.1713e-06
12:16332781 T G 0.069805 1.4121e-05
12:16337500 G A 0.046445 8.5368e-06
12:16337967 T C 0.234105 1.1701e-05
12:16338513 T C 0.842534 8.0536e-06
12:16340300 T C 1.507305 8.3843e-06
12:16343700 T G 0.076370 6.6642e-07
12:16345657 T C 0.080117 1.4064e-05
12:16347308 A G 0.969300 4.0510e-06
12:16355504 T C 1.068421 8.4052e-06
12:16358948 G A 0.038479 1.1771e-05
12:16363176 C T 0.339377 2.0268e-05
12:16364884 G A 0.351477 8.5511e-06
12:16375114 T C 0.028807 -4.2386e-06
12:16377514 C T 0.071971 2.5492e-05
12:16384735 C A 0.222559 3.0902e-06
12:16392018 C G 0.069458 -5.0551e-06
12:16394164 T G 1.928505 -2.4762e-05
12:16395148 A G 0.162134 2.5859e-05
12:16397677 A G 1.928570 -2.6361e-05
12:16397734 A C 0.877994 1.6176e-05
12:16407309 A G 0.845073 1.7557e-05
12:16414097 C G 1.927880 -2.8960e-05
12:16419405 G T 0.617704 1.8482e-05
12:16421539 T C 0.308235 3.8834e-06
12:16423998 G T 0.136428 3.3481e-05
12:16425656 T A 0.402573 1.8640e-06
12:16426631 T C 0.283385 1.7810e-06
12:16429167 G A 0.036494 1.3146e-05
12:16442476 G A 0.029130 9.9733e-06
12:16443522 C A 1.591443 -2.9466e-06
12:16461783 G A 0.194745 2.2368e-05
12:16464540 G A 1.701825 1.0031e-06
12:16475760 G A 1.876566 -2.2197e-05
12:16480895 G C 0.436656 2.0690e-05
12:16480949 A C 1.050219 -5.3524e-05
12:16482540 G A 0.281811 -8.4164e-06
12:16504304 T C 0.039285 2.0746e-06
12:16505296 A G 1.471049 -1.4020e-05
12:16513161 C G 1.377662 -1.8195e-05
12:16513370 G A 0.335613 -4.1776e-05
12:16514921 A G 0.639887 4.4681e-05
12:16514931 T C 0.158051 1.6461e-05
12:16519385 G A 0.795586 4.8871e-05
12:16529342 G A 0.177083 4.5509e-06
12:16537669 A G 1.048869 3.5204e-05
12:16537735 G C 0.078692 -2.2114e-05
12:16539850 C T 0.661439 2.9877e-05
12:16546705 T C 0.079532 2.8353e-06
12:16547010 G A 0.636681 3.9871e-05
12:16549372 T C 0.229423 3.0485e-06
12:16565164 C T 0.806251 3.5624e-05
12:16568790 A G 0.103059 -2.9826e-06
12:16571129 T C 0.131481 -3.8416e-06
12:16571448 G A 0.863885 2.8988e-05
12:16577024 A G 0.039302 -2.4363e-06
12:16586596 G A 0.046639 3.6944e-06
12:16589369 T G 0.088973 -2.6691e-05
12:16590311 T C 1.283494 -5.8853e-06
12:16609038 C T 1.075201 -6.2823e-06
12:16622999 A G 0.099139 1.1834e-05
12:16640907 C T 0.049644 9.2153e-07
12:16650668 A G 1.179150 1.6089e-05
12:16652161 T G 1.852597 3.8428e-06
12:16662428 T C 0.027039 2.0805e-05
12:16666657 A G 0.082721 -2.4508e-05
12:16670599 G A 0.181789 -9.6505e-06
12:16670944 A G 0.094879 2.6632e-05
12:16672401 G T 1.086961 -9.5408e-06
12:16674220 G A 0.278911 1.7823e-05
12:16687223 T G 0.673661 -7.4381e-06
12:16695762 A G 0.811745 2.7857e-06
12:16699139 A G 0.034036 -1.8515e-05
12:16707237 G A 0.358467 -1.5767e-05
12:16710805 T C 0.573186 1.7479e-05
12:16729539 T C 0.039941 -3.7147e-05
12:16730275 T C 0.081320 2.6476e-05
12:16731959 A C 0.255286 -6.6383e-06
12:16733283 T C 0.133232 1.7286e-05
12:16737369 A G 0.024445 -1.1237e-05
12:16738120 C T 1.119704 -1.1130e-06
12:16743217 G A 1.172714 5.1035e-06
12:16746127 G A 1.056311 -1.1722e-06
12:16753352 T C 1.754757 -4.0537e-06
12:16757757 C A 0.048339 -4.6587e-06
12:16757863 C T 0.227832 1.0433e-05
12:16773372 A C 0.632156 1.5701e-06
12:16776256 G A 0.074065 -9.5330e-06
12:16778817 G A 0.107791 1.4378e-05
12:16796779 T C 0.055013 8.6139e-07
12:16796927 G T 0.087627 -5.7342e-06
12:16799226 G T 0.047156 -4.3208e-06
12:16800090 T C 0.031714 2.5112e-06
12:16814306 G A 0.510160 7.9724e-06
12:16817197 A C 0.972631 -8.8539e-06
12:16817767 A G 0.238273 -1.2694e-05
12:16827653 A G 0.105823 -9.9092e-06
12:16835652 T A 0.671220 2.9593e-06
12:16837560 A G 0.038183 1.5436e-05
12:16842124 C T 0.084054 -9.4537e-06
12:16848162 C T 1.801688 -1.6525e-05
12:16855409 C T 0.039397 8.4623e-06
12:16856066 G A 0.144717 -6.1145e-06
12:16856880 T C 0.043582 2.2057e-05
12:16858726 G A 0.029806 1.0487e-06
12:16869546 T C 1.362921 -4.1719e-05
12:16872317 C T 1.645946 -2.7778e-05
12:16872687 C A 0.086801 -4.9288e-06
12:16872910 G C 0.293394 2.0292e-06
12:16880852 A C 0.067116 3.2089e-05
12:16881345 C A 0.068629 -1.9723e-05
12:16890177 C T 0.524127 3.6411e-06
12:16897233 G A 0.101736 3.9364e-06
12:16908506 C T 0.602102 3.0081e-05
12:16912173 A G 0.122965 -7.0782e-06
12:16914486 A G 0.123927 2.7955e-05
12:16914688 T C 0.095015 -1.1761e-05
12:16928510 G T 0.086733 1.4984e-05
12:16937823 G A 0.040023 -1.2017e-05
12:16942023 C A 0.356189 3.5135e-05
12:16958019 A G 1.220523 5.3868e-05
12:16963879 A G 0.055784 -7.5111e-06
12:16964245 G T 0.259005 -8.8204e-06
12:16989525 G A 0.748043 5.2418e-05
12:16998148 T C 0.048138 -1.8647e-05
12:17008555 G A 0.304903 -1.3029e-05
12:17010248 A G 0.066103 -7.0306e-07
12:17010595 A T 0.070560 -9.5285e-06
12:17010988 T C 0.061884 3.8100e-06
12:17025362 G A 0.969565 3.7324e-05
12:17028884 T G 0.652144 2.3517e-05
12:17029434 T G 0.140695 -2.7175e-06
12:17053234 T C 0.057647 -1.3714e-05
12:17054504 C T 0.912468 1.5224e-05
12:17055157 A G 0.098765 -1.0926e-05
12:17056829 G A 0.056145 4.4231e-05
12:17057795 A C 0.033903 -7.1886e-08
12:17067227 C T 0.055570 -1.8411e-06
12:17070922 C T 0.035528 6.1419e-05
12:17077553 C T 0.065739 -2.1182e-07
12:17082057 G A 0.021262 -1.5130e-05
12:17101836 G A 0.055128 1.1291e-05
12:17139900 T C 0.326648 9.9951e-06
12:17145006 T C 0.031924 -1.1391e-05
12:17168386 C G 0.062846 6.8479e-06
12:17169177 C A 0.067282 -1.0804e-05
12:17174618 C T 1.022177 -1.8289e-05
12:17174622 G A 0.411780 -2.0877e-05
12:17193780 G A 0.092496 1.2997e-05
12:17201808 G A 1.622497 1.2020e-05
12:17208539 A C 0.025852 -3.2809e-06
12:17232920 C T 1.404688 -1.9192e-05
12:17236951 A G 0.053812 -1.2574e-05
12:17241392 T C 0.614025 -7.2945e-06
12:17243894 A G 0.030411 -1.6522e-05
12:17246848 T C 0.410148 -3.3473e-06
12:17249469 C T 1.091931 -1.0599e-05
12:17257066 G T 0.032812 -1.9830e-05
12:17259227 C T 1.959722 -4.3637e-07
12:17261163 C T 1.630708 2.3216e-05
12:17262296 A G 0.044323 -1.2156e-05
12:17264606 G A 0.326747 -2.0426e-05
12:17274640 A C 0.688294 -6.9924e-06
12:17281712 A G 0.041692 3.0607e-06
12:17282350 T C 0.937113 2.7904e-05
12:17298933 A G 0.022170 4.9504e-06
12:17317161 A T 0.065294 5.2977e-06
12:17322791 C A 0.040349 1.4523e-06
12:17339144 C A 0.313814 -3.8336e-05
12:17341343 C T 0.054373 -6.3353e-06
12:17348169 G A 0.066684 -1.1855e-05
12:17352290 A C 1.817498 -1.6026e-04
12:17355056 G T 0.375371 -1.3806e-05
12:17355174 G A 0.676619 -3.3045e-05
12:17355887 C A 0.466425 -1.7230e-05
12:17356185 T C 1.419385 3.5291e-05
12:17361114 T C 0.086097 9.4745e-07
12:17363694 T C 0.528159 -4.1607e-05
12:17364274 G A 0.603084 -5.1488e-05
12:17368155 A G 0.025560 -3.0455e-06
12:17368540 T C 1.357451 3.4179e-05
12:17368721 T C 1.355978 -5.2883e-06
12:17369014 A G 0.055743 -1.6651e-07
12:17369769 G A 0.066123 9.5635e-06
12:17373739 A G 0.104786 -2.9661e-07
12:17376899 G A 1.093801 -1.0263e-05
12:17379051 C T 0.104980 -6.1876e-06
12:17387563 G A 0.502069 -3.5614e-06
12:17392449 T C 0.818691 -1.2699e-05
12:17398514 C T 0.358467 8.6047e-07
12:17403746 G C 0.029371 -1.7853e-05
12:17410181 C G 0.026417 4.8276e-06
12:17410365 C T 0.089755 1.4699e-05
12:17434118 T C 0.872765 -1.6607e-06
12:17447349 C A 0.168002 -1.4349e-05
12:17462627 T C 0.876583 -1.3479e-05
12:17465883 T C 0.036633 -5.3462e-06
12:17467001 T C 0.099506 2.9577e-05
12:17474427 A G 0.158911 -2.1711e-05
12:17478622 T C 0.064607 1.1184e-05
12:17481539 G A 0.067157 4.1414e-05
12:17500701 C T 0.311832 2.2229e-05
12:17502660 G A 0.161930 4.2812e-06
12:17503818 C T 0.068466 3.6439e-06
12:17506210 G T 0.021592 -2.6297e-06
12:17522852 T C 0.271279 -1.6451e-05
12:17522997 C T 0.039931 -5.9299e-06
12:17523754 C A 0.117056 -1.6842e-06
12:17543321 A G 0.096494 -1.7024e-05
12:17570599 A C 0.065331 8.8973e-06
12:17572290 G A 0.630446 -9.0599e-06
12:17575269 T C 0.084322 -1.2292e-05
12:17579995 C T 0.096854 -2.9912e-06
12:17596073 A G 0.049369 -2.5415e-05
12:17596117 T C 0.049607 -1.7866e-05
12:17602841 G A 0.152295 -8.8859e-06
12:17608424 A G 0.705399 -4.2144e-06
12:17615363 C T 0.125355 4.8924e-06
12:17616124 T C 0.503092 2.7854e-05
12:17618955 C G 0.021677 -8.8348e-06
12:17645847 A G 0.051970 -4.4865e-05
12:17646311 A G 0.170538 4.7301e-06
12:17651718 A C 1.168342 1.8466e-05
12:17662085 A G 0.022939 -2.5573e-05
12:17664633 C T 0.107887 -1.0563e-05
12:17672547 G C 0.137785 -1.3950e-05
12:17678372 A C 0.280992 1.0517e-05
12:17688011 C T 0.155321 3.7929e-06
12:17704383 A G 0.483309 1.8287e-05
12:17708675 G C 0.212197 8.4919e-06
12:17713750 G A 0.021619 8.1825e-07
12:17738829 A G 0.724961 -1.2479e-05
12:17741906 G T 1.883593 -3.2048e-06
12:17744928 C T 0.419300 -1.2791e-05
12:17745826 T G 0.043637 2.4767e-05
12:17745917 T C 0.029504 -2.4724e-05
12:17750376 C T 0.022235 -7.3312e-06
12:17764274 A G 0.550224 -2.4365e-05
12:17774637 T C 0.066079 -1.8434e-06
12:17786693 A T 0.567186 -2.3878e-05
12:17786786 G A 0.652406 -2.4415e-05
12:17791485 T A 0.058120 -3.2755e-06
12:17795398 T C 1.222376 3.3451e-06
12:17804455 C G 0.071845 -3.4385e-05
12:17816777 T C 0.352630 -1.7765e-05
12:17821038 A G 0.224891 5.0536e-06
12:17821101 T C 0.907229 1.5631e-05
12:17822790 T C 1.719008 -5.2789e-05
12:17831311 C A 0.021919 -6.9139e-06
12:17832927 T C 0.392744 1.1424e-05
12:17833713 C G 0.056267 -1.8951e-05
12:17835628 A G 0.071716 -3.3852e-06
12:17837857 G T 0.137149 1.0962e-05
12:17840127 T C 0.636443 4.9206e-06
12:17844630 T C 1.824199 -1.4254e-05
12:17849601 T C 1.917935 -2.1894e-05
12:17851495 A C 0.619920 -4.9026e-05
12:17870765 C T 0.598318 -4.2202e-05
12:17884776 T C 0.744143 4.0188e-05
12:17884937 A G 0.614348 -4.3973e-05
12:17886835 G A 1.214981 -6.0481e-07
12:17886960 A C 0.035249 -1.3087e-06
12:17894506 G T 0.102998 -4.5438e-06
12:17895222 A G 1.831617 -3.4336e-05
12:17896849 T C 0.207284 -1.9171e-05
12:17904181 C T 0.067673 1.0856e-06
12:17905767 G A 1.030969 -1.5183e-05
12:17928152 A C 0.085380 -1.2939e-05
12:17930677 T G 0.069591 3.0627e-05
12:17931904 T C 0.417532 -5.0606e-05
12:17933554 A G 0.309445 1.8041e-05
12:17934156 G C 0.036324 2.4610e-06
12:17943846 T C 0.063383 1.8331e-06
12:17944000 A G 0.055750 -2.1610e-05
12:17944586 C T 0.093053 -3.0137e-05
12:17947648 C T 0.394747 -1.0110e-05
12:17954912 A C 1.856476 -1.7837e-05
12:17964679 A G 0.035766 2.4928e-06
12:17982880 C T 1.413068 1.7353e-05
12:17989172 T C 1.395971 1.8725e-05
12:18005419 A G 0.223848 -1.7521e-05
12:18026239 T C 0.134415 -3.0100e-07
12:18028135 A G 0.026954 -2.1806e-05
12:18040077 T C 0.070149 -6.1782e-06
12:18043538 C T 0.022905 -7.2573e-06
12:18049226 G A 0.344749 2.4798e-05
12:18065810 A G 0.070839 -1.8832e-05
12:18085024 T C 1.965587 -2.2619e-05
12:18091459 G A 0.329361 -7.0840e-06
12:18097464 G A 0.571782 -1.9865e-05
12:18107647 G A 0.109590 9.8622e-06
12:18113421 C T 0.131301 -4.2475e-06
12:18119569 T C 0.203619 1.5639e-05
12:18125515 A G 1.525070 -2.4577e-05
12:18128212 A G 0.053102 -9.6862e-06
12:18129375 C T 0.049998 -1.0234e-05
12:18135826 G A 0.196160 7.6816e-06
12:18138862 T C 0.225078 -1.6053e-06
12:18139438 C T 0.261800 -3.5150e-05
12:18142192 A G 0.213937 2.4361e-06
12:18146047 C T 0.179619 -2.5922e-05
12:18147653 C G 0.027056 7.3770e-06
12:18152229 G T 0.229692 1.1463e-05
12:18160534 A G 0.150425 1.7836e-05
12:18184944 C G 0.242720 -3.7927e-06
12:18185053 T C 0.170073 2.0678e-05
12:18195118 T G 0.020253 8.7967e-06
12:18196110 G T 0.218629 -4.2558e-06
12:18203558 C G 0.041542 1.3522e-06
12:18210143 A G 0.050103 3.2566e-05
12:18220079 T C 0.128014 2.3894e-06
12:18232377 C G 0.105082 3.4995e-05
12:18233067 C T 0.391088 2.3552e-05
12:18261281 A G 0.037102 -3.8017e-06
12:18264013 G T 0.263993 1.0283e-05
12:18272889 T C 0.148671 1.3639e-05
12:18287298 A G 0.130461 6.5444e-06
12:18297916 C T 0.787861 5.9696e-05
12:18300746 G A 0.670027 -6.0929e-05
12:18304128 T C 0.744714 -5.7568e-05
12:18307287 A G 1.794382 -6.6907e-06
12:18310551 C T 0.124440 -6.6451e-06
12:18318298 A G 0.068996 -3.4706e-06
12:18321010 G T 0.145710 -5.6949e-06
12:18323689 T C 0.028157 2.8618e-06
12:18329459 G A 0.128435 1.3490e-05
12:18330582 A C 0.043960 -1.4010e-05
12:18330877 T C 0.453516 1.5152e-05
12:18342503 A C 0.165048 3.4225e-06
12:18343378 T G 1.038500 4.2799e-05
12:18344211 C T 0.115091 -3.6955e-06
12:18345507 G T 1.049967 2.8240e-05
12:18358271 A G 0.096892 4.0934e-05
12:18361477 T C 0.108675 -1.2178e-05
12:18362907 G A 0.173187 1.5012e-06
12:18371430 T C 0.279312 -4.1331e-06
12:18376533 A G 0.569069 -1.1231e-05
12:18382920 G T 0.986479 -2.3646e-07
12:18383033 G A 0.110756 -1.3718e-05
12:18394902 T C 0.045503 -2.2517e-06
12:18399030 T C 0.056760 -1.8953e-05
12:18400269 C A 0.232198 4.4366e-06
12:18401879 C T 0.082490 -1.5612e-07
12:18405963 G A 1.020375 -3.0949e-06
12:18406727 A G 0.845529 3.2977e-06
12:18414399 T C 0.057369 -1.2886e-05
12:18430857 C T 0.211931 -1.5834e-05
12:18434000 C T 0.138502 -3.1646e-05
12:18435452 T C 0.828958 -3.0503e-06
12:18438080 G A 0.225704 2.3212e-05
12:18440116 C T 0.063672 4.2168e-06
12:18443809 A C 0.173330 -5.7483e-06
12:18463752 G A 0.264459 1.3467e-05
12:18466442 T C 0.087185 5.9466e-06
12:18467005 T C 0.088093 1.3743e-06
12:18484033 T C 0.032132 3.1534e-05
12:18487363 C T 0.125181 -3.1238e-05
12:18487714 A G 0.032778 -2.7478e-05
12:18488064 G A 0.580795 -2.5856e-06
12:18488169 T C 0.043242 -1.9972e-06
12:18497329 A G 0.026988 -7.2334e-06
12:18527463 C T 0.049797 -1.6095e-05
12:18528562 C T 0.119422 3.1818e-06
12:18533329 C T 0.688345 9.6742e-06
12:18534866 A C 0.152506 -1.4249e-05
12:18558176 G T 0.362482 -2.2110e-05
12:18558204 G A 0.231368 2.5130e-05
12:18569224 A G 0.358168 -1.2831e-05
12:18571221 G A 0.062149 -1.2039e-05
12:18575554 C T 0.360997 -1.5258e-05
12:18578181 C A 0.107880 -5.6958e-06
12:18588015 G A 0.251736 -1.9128e-05
12:18589360 T C 0.361350 -2.0547e-05
12:18589718 T C 0.110457 -2.9865e-06
12:18592889 G C 0.063233 -1.2553e-06
12:18617441 A G 0.063043 2.8923e-05
12:18619730 A G 0.027001 -6.8324e-06
12:18622411 G T 0.124658 1.0254e-05
12:18629432 G A 0.039768 -9.4022e-06
12:18629649 A G 0.032159 -2.1593e-05
12:18629717 C T 0.641652 7.7754e-06
12:18636441 A C 0.361347 -1.2667e-05
12:18638263 T C 0.137281 -3.8174e-05
12:18651537 G A 0.116124 -4.6208e-06
12:18655475 G T 0.051443 2.5615e-05
12:18656225 A G 0.329708 -1.1208e-05
12:18663922 A C 0.731897 4.9608e-06
12:18677238 C T 0.260916 1.7379e-05
12:18685521 C T 0.691874 -2.3882e-05
12:18686733 C T 1.406711 -7.2772e-07
12:18690612 G A 0.039880 9.6593e-07
12:18690977 G A 0.349580 2.7252e-06
12:18691966 A G 0.038806 -1.1598e-05
12:18701314 T C 0.040529 4.3116e-05
12:18706024 G A 0.034882 4.6866e-06
12:18706892 G A 0.045989 -5.7647e-06
12:18712243 G A 0.117943 1.1422e-05
12:18718019 A G 0.039112 2.5949e-06
12:18719972 G T 0.035481 2.9235e-06
12:18721719 T C 0.024108 1.0850e-05
12:18733250 C T 0.397092 -3.3759e-05
12:18733372 A G 0.069537 -2.9004e-05
12:18744322 G A 0.028239 6.5404e-06
12:18773504 A G 0.033359 1.5167e-05
12:18784357 A G 0.162219 2.2427e-05
12:18787066 C T 0.047954 -6.7970e-06
12:18787403 G A 1.271857 -1.5270e-05
12:18788943 C A 0.290943 1.5404e-05
12:18795667 A G 0.043865 -1.5705e-05
12:18796311 C G 1.658070 1.3165e-05
12:18797676 T C 0.255752 2.5753e-05
12:18800961 C G 0.041107 -2.3572e-05
12:18801018 A G 0.060197 -2.0800e-05
12:18802064 G A 0.246480 -2.0529e-05
12:18802140 T G 0.053537 1.4889e-05
12:18802189 T G 0.027474 3.6421e-05
12:18802580 G A 0.051691 -2.3576e-05
12:18808012 T G 0.921872 -4.3136e-06
12:18809872 G A 1.636372 5.3511e-06
12:18809975 A G 0.037721 8.3084e-06
12:18813505 A G 0.983147 2.9382e-05
12:18820035 G A 1.201997 1.1332e-05
12:18823192 T C 0.028283 1.1078e-05
12:18829657 C T 0.239286 -1.7791e-06
12:18836699 C T 0.052663 2.3649e-05
12:18839235 T C 0.793213 -2.6673e-05
12:18839869 C T 0.753904 -2.5042e-05
12:18841115 A G 0.101889 -4.1271e-06
12:18844727 C T 1.962986 1.0764e-05
12:18845136 G A 0.158595 -1.7029e-06
12:18847532 T C 0.298695 -3.5631e-05
12:18871359 C A 0.042698 -1.0808e-05
12:18872984 T C 1.097402 3.0889e-05
12:18882763 T C 0.400054 -1.3142e-06
12:18884314 G A 0.062890 7.6954e-06
12:18891318 A G 0.024336 3.3093e-06
12:18895278 G A 0.024479 8.4584e-06
12:18895455 G T 0.133409 -1.3492e-06
12:18900373 T C 0.056196 3.5133e-06
12:18902716 C T 0.051399 -1.5515e-06
12:18912321 G T 0.191903 1.1510e-07
12:18913524 G A 0.073273 -3.1044e-05
12:18935188 T C 0.115070 9.1384e-06
12:18949404 A G 0.063845 9.0596e-06
12:18955155 T C 0.063019 1.8791e-06
12:18957254 T C 0.181187 3.4801e-06
12:18959432 C T 0.209337 -3.3636e-05
12:18961108 C T 0.203513 1.2421e-06
12:18964607 A G 0.023377 -4.5754e-06
12:18965900 T C 0.086736 1.3081e-05
12:18968599 G C 0.053615 1.8629e-07
12:18971674 T C 0.042525 -3.9323e-06
12:19004415 A C 0.335155 -4.7313e-06
12:19016013 T G 0.063237 1.5064e-05
12:19022388 A G 0.115455 2.2343e-06
12:19022416 T C 0.125253 4.8261e-06
12:19022468 A G 0.022687 -6.2141e-06
12:19034348 C T 0.113170 -8.6339e-06
12:19037097 C T 0.062366 3.1946e-06
12:19038319 A G 0.195701 -1.1064e-05
12:19041274 G C 0.028915 -4.0095e-06
12:19042725 A G 0.022469 4.5595e-06
12:19049683 T C 0.034025 5.0174e-05
12:19053043 T C 1.066048 3.1807e-05
12:19056073 G A 0.067956 1.2202e-05
12:19057106 T C 0.152203 2.8871e-06
12:19080966 C T 0.123006 -7.2849e-06
12:19082159 T C 0.126915 -1.2061e-05
12:19087282 A C 0.034610 -6.4673e-06
12:19089030 C T 0.032954 -1.5156e-05
12:19089827 A G 0.041583 9.3207e-07
12:19092553 T C 1.356182 2.8517e-05
12:19096208 T C 1.273536 2.1609e-06
12:19096972 T G 0.102974 -5.9606e-06
12:19099697 A C 0.069601 -1.5895e-06
12:19103960 G T 0.044041 1.4173e-05
12:19104007 C G 1.373807 1.0167e-06
12:19105689 G A 1.270840 2.0690e-07
12:19106523 T C 0.052983 2.2495e-06
12:19107330 C A 0.041029 1.8055e-07
12:19115850 T C 0.080521 4.9766e-06
12:19119248 C T 0.026889 1.0812e-05
12:19122916 T C 0.150823 1.8667e-06
12:19126621 C T 0.055645 -3.5108e-06
12:19128595 A G 0.041185 -1.5903e-06
12:19141273 A G 0.031442 -1.3564e-05
12:19142197 T C 0.142963 -1.0237e-05
12:19145903 T G 0.028423 8.0542e-06
12:19148920 A G 0.347662 1.1020e-05
12:19152341 A G 0.383966 1.1047e-05
12:19160261 T C 0.029772 -4.0929e-06
12:19169453 A G 0.034790 -5.8006e-06
12:19172663 A G 0.071913 -6.5532e-06
12:19172840 C T 0.032788 -1.8555e-07
12:19173081 T G 1.349770 1.5313e-05
12:19173507 C T 1.974688 9.7682e-06
12:19179640 G T 0.331707 5.5450e-06
12:19183702 T G 0.033645 2.8439e-05
12:19190539 G A 1.882070 3.7380e-06
12:19191292 G A 0.042950 5.3408e-06
12:19192691 A G 0.025505 7.6321e-06
12:19193000 A G 0.106523 -1.2980e-05
12:19202658 C A 0.071672 -1.8749e-06
12:19203581 A G 0.177797 1.4616e-06
12:19204571 G A 0.100716 2.0224e-05
12:19217690 C T 1.497377 2.1694e-05
12:19218576 G C 0.021334 -8.4299e-06
12:19223541 G A 0.271772 -1.3016e-05
12:19226740 A G 0.083741 -4.3703e-06
12:19239067 T C 0.052789 -9.8399e-06
12:19241028 A G 0.093553 2.3168e-05
12:19251492 A G 1.421700 2.5570e-05
12:19261049 A G 0.026403 -6.7681e-06
12:19266133 G A 1.901691 -1.0587e-05
12:19277678 T C 0.289685 -1.6384e-05
12:19281902 T C 0.021963 -6.3048e-06
12:19291884 A G 0.039363 -5.0148e-06
12:19297329 C T 0.066694 1.0721e-05
12:19303901 G A 0.025638 -1.6044e-05
12:19320243 T C 1.681637 2.3239e-05
12:19321072 C A 0.035222 -1.6557e-05
12:19322754 A G 0.251747 -1.2758e-05
12:19326757 A G 0.082639 -8.0262e-06
12:19330570 C T 0.030731 -3.2651e-06
12:19331026 T C 1.797558 6.0301e-06
12:19340003 C A 1.964183 -9.9339e-07
12:19344365 C A 0.157555 -1.0671e-05
12:19344476 G A 0.038758 2.1975e-05
12:19359192 A G 1.517191 2.7907e-05
12:19366123 C A 0.158853 -8.6611e-07
12:19370580 A G 0.028810 -1.5313e-05
12:19376346 A G 0.067340 1.0130e-05
12:19406469 A G 0.221553 -1.1442e-05
12:19408144 A G 0.087178 -7.6973e-06
12:19414842 G C 0.070727 8.4107e-06
12:19414900 G C 0.224293 -1.6014e-05
12:19416628 A G 0.301938 -5.8324e-06
12:19416864 G A 1.948941 9.6606e-06
12:19427513 G A 0.031054 -1.4271e-05
12:19428009 A T 1.646034 8.6974e-06
12:19443544 G A 0.067000 -8.9990e-06
12:19447611 C T 0.162318 -1.8538e-05
12:19459756 G A 0.050076 2.4963e-06
12:19472656 A G 1.859373 2.1774e-06
12:19472835 G A 0.159448 -3.0366e-05
12:19485889 G C 0.073936 5.8105e-07
12:19501182 T C 0.121421 -2.7625e-05
12:19512563 A G 1.860906 -2.5529e-07
12:19522884 A G 0.040584 -1.3076e-05
12:19528638 A G 0.195269 -1.1014e-05
12:19529796 G C 0.084785 -1.2483e-05
12:19531925 C G 0.026876 -2.0157e-05
12:19533819 T C 0.179762 -1.1397e-05
12:19535709 A G 0.126116 1.3677e-05
12:19540094 G A 0.610564 -1.1767e-05
12:19542163 A G 0.055220 1.0395e-05
12:19546635 G A 0.096773 3.1470e-05
12:19547577 A G 1.542153 1.3184e-05
12:19562440 A G 0.075656 -3.4384e-06
12:19563201 T C 0.108903 -3.8373e-06
12:19564722 C A 0.072110 1.5642e-06
12:19571867 C T 0.230811 -5.4826e-06
12:19590807 G A 0.047863 -3.1485e-05
12:19597947 A G 0.025458 -1.8948e-06
12:19604133 T C 0.024836 -1.8485e-05
12:19617041 T C 0.059708 -6.0451e-06
12:19619726 A G 0.049015 -1.5300e-05
12:19623408 A C 1.648543 2.2241e-06
12:19623741 G T 0.089354 3.1956e-05
12:19626964 C T 0.302659 1.6863e-05
12:19644251 G T 0.025720 -4.0030e-06
12:19644932 G A 0.112143 2.0352e-06
12:19653062 G A 0.050372 -1.0344e-05
12:19657579 G A 1.471800 -1.1387e-05
12:19659947 T G 0.068146 7.1370e-06
12:19662055 G A 0.065678 -2.7970e-07
12:19668267 C T 0.049348 -1.3424e-05
12:19669455 G A 1.102834 5.6039e-06
12:19675702 G A 0.229281 -5.7275e-06
12:19683720 C A 0.147270 3.0248e-06
12:19685284 T C 0.061125 2.5202e-05
12:19696844 T G 0.113785 2.5454e-05
12:19701695 C T 0.040849 -4.3307e-06
12:19703703 T C 0.573156 2.8599e-06
12:19723328 G C 0.029990 -1.4157e-05
12:19724105 C A 1.024846 -1.5818e-05
12:19726646 A C 0.624806 -3.4469e-05
12:19726982 T C 0.101777 1.2817e-05
12:19732288 T G 0.953596 1.8099e-05
12:19733293 C T 0.078981 2.9889e-05
12:19734378 C G 0.021205 -1.1778e-05
12:19735023 T C 0.022221 -1.2100e-05
12:19740347 A G 0.038316 -1.3049e-05
12:19741802 T C 0.025186 1.5662e-05
12:19745334 G A 0.254191 -2.3088e-05
12:19747950 T C 0.077999 -2.3571e-05
12:19750658 A G 0.031428 -1.9351e-06
12:19756366 C A 0.122536 -4.4960e-06
12:19765837 G A 0.521931 8.6465e-06
12:19766390 G A 0.763080 -1.4543e-06
12:19766650 G A 0.129832 1.6365e-05
12:19767668 C T 0.040907 1.7737e-06
12:19770928 G A 0.141990 -7.9406e-06
12:19772987 C T 1.872428 -1.3750e-05
12:19775200 T C 0.039611 8.2464e-06
12:19776466 T C 0.206883 7.9537e-06
12:19778561 G A 1.786631 -9.1278e-06
12:19779958 G A 0.119922 -8.3199e-06
12:19781710 T C 0.056396 2.4439e-05
12:19783721 T G 1.012923 5.3367e-06
12:19786227 C A 0.287917 1.4693e-05
12:19792173 A G 0.120524 -3.1830e-05
12:19793979 T C 1.305005 1.6755e-05
12:19794064 C A 0.035542 1.8542e-06
12:19795300 A G 0.063186 9.5917e-07
12:19797922 G A 1.772997 -1.7587e-06
12:19801595 T G 1.672464 -1.7471e-05
12:19805862 A G 0.196112 5.6936e-06
12:19812159 A G 0.254609 -1.7157e-07
12:19815284 G T 0.728341 5.2923e-06
12:19820242 A G 1.428439 7.9654e-07
12:19840469 A G 0.090860 -5.4788e-06
12:19848087 G T 0.617364 -9.5091e-06
12:19849490 G A 0.487191 1.9046e-05
12:19864420 T G 0.020583 -1.1961e-05
12:19866129 G A 1.471844 -1.4578e-05
12:19871599 A G 0.027029 -2.8166e-06
12:19874174 G A 0.091717 -5.3083e-06
12:19888150 G T 0.202585 -1.3755e-05
12:19891879 C A 0.089239 -1.0739e-05
12:19893246 G A 1.633775 -1.7433e-05
12:19895722 A G 0.086576 -9.4955e-06
12:19897136 T C 0.811272 1.2128e-05
12:19899608 T C 0.051691 4.3275e-06
12:19910602 T C 0.035001 1.0572e-05
12:19911308 T C 0.133426 -2.6484e-05
12:19917862 C G 0.072358 -9.8149e-06
12:19923025 T C 0.110538 2.3857e-05
12:19923758 C T 0.102573 -9.8315e-06
12:19924660 G T 0.082092 -2.3131e-05
12:19926251 A C 0.030809 7.1191e-06
12:19928758 C A 1.478729 -1.7064e-05
12:19929190 T C 0.030537 -1.5878e-05
12:19929495 A C 0.303720 8.6748e-06
12:19930494 G A 0.192416 -3.3623e-05
12:19931411 G A 0.057630 -1.0242e-05
12:19931643 T G 1.749613 3.9704e-05
12:19932384 A G 0.025781 -1.6030e-06
12:19932485 G A 1.325091 1.1166e-05
12:19933196 C T 0.206199 -2.2185e-05
12:19933262 A G 0.080331 6.9478e-06
12:19943220 G A 0.846590 -8.3935e-07
12:19952886 T C 0.246208 -3.3199e-05
12:19959375 C T 1.978863 -6.7116e-06
12:19964114 G T 0.453635 -3.4323e-05
12:19964634 G A 0.056760 1.7568e-06
12:19970967 A C 1.068493 -5.2852e-07
12:19975862 C T 1.451697 1.8138e-05
12:19979708 C T 0.038687 -1.2570e-05
12:19980873 C T 0.054962 -1.3988e-05
12:19989440 A C 0.555528 4.6387e-05
12:19994917 G C 0.196918 -2.0329e-05
12:19997262 A G 0.218398 -1.5548e-05
12:19997513 C T 0.088994 -3.8427e-06
12:20000865 A G 0.023360 1.2740e-05
12:20006985 T C 1.392819 1.3852e-04
12:20011371 G A 0.051494 1.7984e-05
12:20012639 A C 0.513506 -2.0819e-05
12:20012675 T C 0.022031 2.8705e-06
12:20018222 C T 0.970411 -2.0800e-07
12:20018727 G A 0.127599 9.4980e-06
12:20021125 A G 1.270888 1.8460e-05
12:20022049 T C 0.101937 3.9134e-06
12:20023128 A G 0.087749 -3.7188e-06
12:20023841 G A 0.419800 -2.2081e-05
12:20025790 G A 0.087797 -4.8070e-06
12:20030873 T C 0.365695 -1.2301e-05
12:20036137 A G 0.775374 -5.3547e-05
12:20046100 C T 0.133708 2.2108e-05
12:20046132 G A 0.294761 7.7582e-06
12:20048258 C T 0.044286 -4.1618e-06
12:20048513 C T 0.625098 5.1317e-05
12:20065496 T C 0.897958 5.9835e-05
12:20065876 T A 0.787620 3.5698e-05
12:20069139 A G 0.132736 -2.1571e-06
12:20072962 G A 0.767313 3.9370e-05
12:20076298 A G 1.245702 2.5514e-05
12:20076358 T C 0.161230 -9.2543e-06
12:20076928 T C 0.119147 5.0879e-05
12:20077135 G T 0.293095 -3.7854e-06
12:20077695 A C 0.036997 4.0059e-05
12:20079447 A G 0.771216 1.8851e-05
12:20079490 A C 0.208739 8.5593e-05
12:20085660 C T 0.581941 -5.3848e-05
12:20093620 T C 0.043174 -3.3451e-05
12:20099140 C T 0.029850 1.9952e-05
12:20099306 T C 0.148273 2.9152e-05
12:20103757 A C 0.106051 -2.2215e-05
12:20111569 T C 1.089837 1.3502e-05
12:20118528 A G 0.035994 -3.0747e-06
12:20122470 T C 0.069628 -5.9593e-07
12:20122534 G A 0.448464 3.1754e-06
12:20125065 G A 0.069703 1.6896e-05
12:20128692 A G 0.070155 -1.8363e-05
12:20129090 C A 0.081807 1.8345e-06
12:20130875 A C 1.014408 -2.0644e-05
12:20135242 A G 1.604512 5.3478e-06
12:20136035 G A 0.167336 2.3553e-05
12:20146185 T C 0.074997 1.2965e-05
12:20147892 T C 0.491767 -6.5273e-06
12:20150910 C T 0.020328 3.8790e-06
12:20151739 T G 0.058698 -2.5872e-05
12:20158160 T C 0.768132 9.9354e-06
12:20160507 T C 0.158507 -3.9664e-06
12:20164705 C G 1.454359 1.5306e-05
12:20166069 C A 1.525477 2.9708e-05
12:20169706 G A 0.072494 1.3398e-05
12:20175190 C T 1.705892 7.0262e-06
12:20177148 T C 0.106489 1.7504e-05
12:20182895 A C 0.063257 -3.3516e-05
12:20192972 A G 1.434885 5.3278e-06
12:20196154 G A 0.194497 4.7126e-06
12:20197472 A G 0.049427 3.4389e-06
12:20215110 A G 0.118844 -1.9459e-05
12:20218803 T G 0.344864 -1.8357e-05
12:20223124 A C 0.020470 -1.6018e-06
12:20230357 C T 1.421758 3.1927e-05
12:20230639 G A 0.399350 1.0108e-06
12:20230940 A G 0.068833 -2.2954e-05
12:20232456 A G 0.031251 -2.1571e-05
12:20233284 C A 0.020589 2.7163e-05
12:20243244 T G 0.052718 -1.2508e-05
12:20247409 A G 0.255367 8.6174e-06
12:20249136 A G 1.912312 -2.7523e-06
12:20251030 A G 0.040315 -1.9411e-06
12:20251924 A G 0.025624 2.9574e-06
12:20257908 G A 1.268396 3.5426e-05
12:20264279 T G 0.457099 -1.3112e-05
12:20273905 T C 0.264544 -1.9343e-05
12:20274416 C T 0.075258 1.6750e-05
12:20274936 T G 0.021786 2.9457e-05
12:20274968 A G 0.031064 5.9311e-06
12:20278430 A G 0.635447 1.4541e-05
12:20280672 A G 0.054860 -4.3314e-05
12:20283673 G T 0.140780 -6.3621e-05
12:20287145 T C 0.716309 -4.8579e-05
12:20288286 G A 0.087858 5.2733e-06
12:20290523 G A 0.026039 -4.1272e-06
12:20290761 G T 0.208851 -1.7529e-05
12:20291846 C T 0.107893 9.6956e-06
12:20293893 T C 0.921665 -7.4250e-05
12:20305518 A G 0.044119 2.3029e-07
12:20307118 G T 0.097201 6.9180e-06
12:20313437 C A 0.515114 1.4934e-05
12:20317201 G A 1.162998 1.3766e-06
12:20317548 A G 0.240228 -1.3023e-05
12:20321728 G A 0.128802 9.7949e-06
12:20327408 T C 1.299596 -3.8209e-06
12:20328644 A C 0.080232 8.9343e-06
12:20330370 T G 0.077332 -1.2443e-05
12:20334200 G A 0.920958 -4.3400e-05
12:20334823 G C 0.078074 -8.2870e-06
12:20334981 C T 0.264591 3.1979e-05
12:20337185 C T 0.487001 2.6335e-05
12:20337201 T G 0.301370 -4.7271e-05
12:20344546 G A 0.075476 3.1069e-06
12:20347787 A G 0.106975 1.1343e-05
12:20348651 G T 0.275960 -1.5599e-05
12:20365563 T C 1.531045 -1.1178e-05
12:20366213 G C 0.043732 -2.3724e-05
12:20368321 A C 0.063186 -2.2178e-05
12:20372444 T C 0.251577 3.0685e-05
12:20378131 T C 0.893076 3.4118e-05
12:20381235 G A 0.044558 1.0355e-05
12:20394299 T C 0.648125 3.7454e-05
12:20395121 T C 0.062261 2.3179e-05
12:20397774 C T 0.525453 5.3155e-05
12:20400011 G A 0.461652 -1.4682e-05
12:20407206 A G 1.671502 -1.1138e-05
12:20416472 C T 0.147549 -2.1045e-05
12:20417147 C T 0.140817 -3.4125e-05
12:20426588 A G 1.276824 1.8451e-05
12:20427707 A G 0.068479 4.0162e-05
12:20431100 G A 0.046499 -4.5178e-06
12:20458686 T C 0.132855 -1.5223e-05
12:20464073 A C 0.030054 -2.8971e-06
12:20467697 G A 0.465225 3.7682e-06
12:20468094 A G 0.428313 -7.3415e-06
12:20473758 A C 0.861039 -2.6724e-05
12:20478324 C A 0.039339 4.9483e-07
12:20479425 G T 0.050691 2.1067e-05
12:20480437 C T 0.921688 1.9797e-05
12:20481286 A C 1.868073 4.5065e-06
12:20492724 C T 0.531028 -2.6669e-05
12:20494145 A G 0.033471 -5.1234e-06
12:20500961 G A 0.793094 -2.0922e-05
12:20501791 A G 0.201569 1.0171e-05
12:20505035 A C 0.031438 -1.2989e-05
12:20507156 A C 0.034267 -1.1708e-05
12:20508037 T C 0.774422 -3.5078e-07
12:20514485 A G 0.070975 1.3688e-06
12:20516358 G A 1.005712 1.1999e-05
12:20520295 T G 0.196622 7.1964e-06
12:20521654 A C 1.024302 -3.9133e-06
12:20522252 A G 0.601017 2.8042e-05
12:20524202 T G 1.096443 -1.4670e-05
12:20526181 C T 0.858880 -3.3965e-05
12:20528692 C T 0.623714 3.0507e-05
12:20530097 G A 0.367789 6.5633e-06
12:20531641 C T 0.378033 7.5503e-07
12:20536297 G A 1.379169 8.4685e-06
12:20536371 A G 1.022548 -1.4585e-05
12:20542034 G T 0.187419 -1.3854e-06
12:20543806 G A 0.292606 2.0192e-05
12:20572030 G A 0.127289 -1.0490e-05
12:20573236 A G 1.383986 9.8050e-06
12:20573593 A G 0.021307 -1.3405e-05
12:20573687 A G 0.067323 1.4634e-05
12:20574818 T C 0.116393 1.3598e-05
12:20576596 C T 0.021711 1.3643e-05
12:20576874 G A 0.095943 -2.4705e-05
12:20576951 A G 0.091853 -5.9314e-06
12:20579600 T C 0.469464 7.5817e-05
12:20579969 T G 0.400927 -2.3557e-05
12:20584099 A G 0.130448 -4.7538e-06
12:20585303 T C 0.279265 -1.0012e-05
12:20585884 G A 0.110579 1.5532e-05
12:20586278 G A 0.130767 -2.0213e-05
12:20586901 T C 0.069010 -2.1451e-05
12:20589390 G A 0.755492 1.9983e-05
12:20590063 A C 0.041338 1.0295e-05
12:20592624 A G 0.144758 1.3663e-05
12:20600896 G T 1.947408 5.4609e-06
12:20602477 T C 0.042450 -1.0088e-05
12:20603024 A G 0.046153 3.3728e-06
12:20603641 G A 0.109535 -4.1314e-05
12:20607266 A G 1.946946 4.3569e-06
12:20609297 C T 0.344861 1.3559e-05
12:20619090 T C 1.207685 7.0139e-06
12:20622033 A G 0.064155 -1.3158e-05
12:20624799 T C 0.239235 2.4145e-05
12:20627297 A G 0.040118 -2.2665e-05
12:20642560 C T 0.165401 -4.7703e-05
12:20644432 T C 1.946721 4.2476e-05
12:20644663 A G 0.045510 2.4370e-06
12:20648187 C A 0.072596 1.2881e-05
12:20650951 T C 0.517351 -5.1886e-06
12:20652339 C T 0.088324 8.5114e-06
12:20663536 C G 0.088355 4.8787e-06
12:20668544 G T 0.582400 5.6109e-06
12:20678518 C T 0.357437 -1.7139e-06
12:20684933 A G 0.036551 1.2128e-05
12:20691072 A G 0.218010 6.2967e-06
12:20698548 C T 1.212805 3.7388e-05
12:20708306 C T 1.027185 2.0707e-05
12:20708518 G C 0.095858 -2.6575e-05
12:20710598 T C 1.743466 8.2119e-06
12:20713699 C T 0.954286 1.4334e-06
12:20724352 A C 0.832515 4.7637e-06
12:20731846 G A 0.220047 -5.7024e-06
12:20743031 G A 0.493399 1.7358e-05
12:20751526 G A 1.117294 -3.2296e-05
12:20754154 T C 0.195860 -1.0742e-05
12:20756038 G C 0.233248 6.7918e-06
12:20758613 A G 0.114333 -4.9916e-06
12:20773378 T C 0.035280 -4.4027e-06
12:20774915 C T 0.487514 1.4001e-05
12:20775890 C T 0.665808 1.0892e-05
12:20782116 C T 1.311291 1.5383e-05
12:20787484 T C 0.171514 1.3418e-05
12:20789083 T G 0.181622 4.8963e-06
12:20789625 T C 0.394481 8.0848e-06
12:20789876 A G 0.050593 8.3246e-07
12:20794150 A G 0.947626 -2.7251e-05
12:20795573 A G 0.082548 9.5396e-06
12:20795627 A G 0.102311 1.1815e-05
12:20797003 T A 0.037915 -1.2025e-06
12:20797429 G T 0.800566 1.1172e-05
12:20800020 T C 0.132056 5.7593e-06
12:20800470 T C 0.498975 1.0028e-05
12:20801159 C T 0.412565 3.3154e-06
12:20806178 G A 0.250822 -2.5309e-05
12:20809745 A G 0.058552 8.3107e-06
12:20810122 T G 0.054241 5.0393e-06
12:20813109 T G 0.050039 -1.9318e-05
12:20831714 C T 1.124950 -1.4859e-07
12:20839851 C A 0.144435 7.8649e-06
12:20840839 C T 1.186368 -9.0491e-07
12:20849399 T C 0.092526 1.0485e-05
12:20852546 T C 0.170117 2.0110e-05
12:20853121 C T 0.067337 -6.5077e-06
12:20857467 C A 1.317305 1.8613e-05
12:20860093 A G 1.182570 9.0278e-06
12:20861525 T C 0.070169 -6.8757e-06
12:20862939 A G 1.247218 3.2873e-05
12:20863469 T C 0.464110 -1.0310e-05
12:20863549 A C 0.707292 1.9063e-05
12:20863607 C A 0.088171 1.3237e-05
12:20864133 G A 0.094886 -8.7376e-06
12:20864342 A C 0.107883 -8.2491e-06
12:20865301 A G 0.453917 -2.0795e-05
12:20868247 T C 0.250288 -1.2720e-05
12:20868469 T C 0.062632 -1.5201e-05
12:20876993 T C 0.079916 1.1054e-05
12:20881762 G A 0.694570 1.5485e-05
12:20884800 T C 0.445754 3.8257e-06
12:20885438 T G 0.110804 -2.4805e-05
12:20885641 C T 1.119096 -3.6665e-06
12:20889086 T C 1.819558 1.2370e-05
12:20889186 A C 0.075881 2.0965e-06
12:20890501 T C 0.020334 -1.8969e-07
12:20900839 T C 0.170807 -2.7275e-06
12:20902534 C A 0.052089 9.9429e-06
12:20902648 A G 1.129547 2.1084e-06
12:20902795 C T 0.204105 1.2528e-05
12:20907111 A C 1.106771 1.4060e-06
12:20908165 G A 1.331761 -4.4964e-06
12:20915065 C T 0.223630 -4.6487e-06
12:20915109 C T 1.329463 -2.0691e-06
12:20928398 T C 1.326686 -4.1884e-07
12:20952032 A C 1.328868 -3.8082e-06
12:20952165 C T 0.225439 -1.5818e-05
12:20954486 A G 0.333829 1.8729e-06
12:20954879 C T 1.738632 -1.9000e-06
12:20958886 C T 0.308966 -4.3929e-05
12:20959196 T C 1.947463 -2.9330e-05
12:20971231 C G 0.090867 2.0458e-05
12:20972693 T C 0.031197 -1.2009e-06
12:20977974 A G 0.258475 2.9315e-05
12:20978241 T C 0.032580 -1.3536e-06
12:20980800 C G 1.090850 -7.4034e-06
12:20984832 T C 0.861042 -1.5325e-06
12:20985229 G A 0.039741 2.8613e-06
12:20985903 C A 1.090670 -4.6681e-06
12:21016375 C T 1.743453 -2.8540e-05
12:21018956 A C 0.037901 6.7859e-06
12:21020988 T G 0.024577 -1.2635e-05
12:21025531 G A 0.054418 -4.0481e-05
12:21027327 T C 0.293673 -1.3539e-06
12:21035981 G A 1.717233 -1.8377e-05
12:21036411 G A 1.712790 -1.5162e-05
12:21038609 A G 0.047937 1.6816e-05
12:21045694 G A 0.281910 2.3166e-05
12:21056168 A C 1.788358 -9.2400e-06
12:21074122 T C 1.287115 -6.4979e-05
12:21085911 A G 0.062295 -1.0957e-05
12:21110657 T C 0.035848 -3.5074e-05
12:21121769 C T 0.078733 -3.8590e-06
12:21142621 A G 0.086515 -1.3535e-05
12:21144438 G A 0.106438 1.0118e-05
12:21144925 C T 0.091438 1.1047e-05
12:21154087 A G 0.106068 1.0317e-05
12:21163457 A G 0.079301 3.8503e-06
12:21166323 A G 0.506421 6.0489e-05
12:21168582 G A 0.037041 -3.6823e-05
12:21171495 G A 0.044517 -2.6869e-06
12:21172053 C T 0.785288 -2.7873e-05
12:21173005 A T 0.043576 1.0629e-05
12:21174496 T C 0.039142 1.3346e-05
12:21176135 C T 1.875424 -5.5354e-06
12:21179263 G A 0.046210 -6.3992e-06
12:21180864 G A 0.066436 -7.1804e-06
12:21185523 C T 0.064284 -2.0177e-06
12:21185656 G T 1.148368 -3.7439e-05
12:21193963 A G 0.046173 1.4064e-05
12:21205561 G A 0.380073 2.5518e-05
12:21205801 T C 0.064620 9.1801e-06
12:21206834 C T 0.253416 2.3802e-05
12:21207642 T C 0.058803 2.4735e-05
12:21210451 A G 1.324057 -4.5466e-05
12:21224690 G T 0.120116 9.7898e-06
12:21235850 T C 0.108709 6.6565e-05
12:21242299 C T 0.063441 6.7637e-06
12:21264941 T C 0.047744 -1.1395e-05
12:21271298 A C 0.076438 5.9953e-06
12:21272302 G A 0.384979 2.4027e-05
12:21282410 G A 0.102749 -5.9397e-07
12:21295279 A G 0.070098 2.2090e-05
12:21305298 A C 0.094318 -5.7546e-05
12:21313160 G A 0.171208 -4.4953e-06
12:21317791 T C 0.676442 2.1899e-06
12:21320501 T C 0.024343 6.3629e-06
12:21321731 C T 0.075510 3.0645e-05
12:21328211 G A 0.067653 -5.5806e-06
12:21329738 G A 0.779477 6.6278e-06
12:21329813 A C 0.323694 1.3298e-05
12:21331549 C T 0.300925 1.8997e-06
12:21331599 C T 1.258213 3.4229e-05
12:21332843 G A 1.767194 4.6951e-05
12:21336010 T C 0.029085 2.4144e-05
12:21343404 G A 1.938708 1.0689e-05
12:21351133 T C 0.053211 1.0407e-05
12:21379398 A G 0.695009 9.8210e-06
12:21379565 A C 0.081674 -1.5083e-05
12:21382619 C T 0.321106 -7.7388e-07
12:21392562 G T 0.809831 -1.3321e-05
12:21392819 C T 0.373301 1.1789e-05
12:21396659 T G 0.103990 -5.1624e-06
12:21399069 A G 0.037558 -2.9919e-05
12:21457434 G T 0.126171 -3.5260e-05
12:21462211 A G 0.063298 -7.5967e-06
12:21468230 G A 0.029952 4.4038e-06
12:21476983 G A 0.303580 -2.5584e-05
12:21478111 G A 0.114190 1.1187e-05
12:21487544 G A 0.262837 1.1533e-05
12:21488004 T C 0.043324 -1.7484e-05
12:21488075 A G 0.058790 3.5049e-05
12:21489164 A G 0.021473 -3.5843e-08
12:21489626 A G 0.638412 -1.3701e-05
12:21490182 C T 0.021300 -6.1130e-06
12:21495542 A G 0.253039 -1.7008e-05
12:21495792 A G 0.113673 3.6249e-06
12:21496418 T C 0.072239 1.2322e-05
12:21497556 A G 0.049386 -1.9046e-06
12:21497954 A G 0.100523 4.2715e-06
12:21508230 A G 0.522393 -3.7236e-07
12:21509694 T C 0.167220 -1.4601e-05
12:21510541 G A 0.101852 -5.2991e-07
12:21520971 A G 0.068302 -1.8465e-05
12:21533355 T C 0.364611 -9.3760e-06
12:21539769 G A 0.057158 -3.4945e-05
12:21541947 A G 0.147403 -7.0600e-07
12:21547095 A G 0.029306 2.5990e-05
12:21558220 G A 0.098241 9.6666e-06
12:21563144 A G 1.286299 -1.0644e-06
12:21564358 C T 0.894626 5.4481e-07
12:21571978 G A 1.151839 5.4102e-06
12:21578559 A G 0.713385 1.9197e-05
12:21580823 G A 0.029616 -7.5409e-06
12:21586636 A G 0.812258 3.5621e-06
12:21592094 T G 0.980788 -2.2708e-06
12:21595451 C T 0.026155 1.2682e-05
12:21597569 A G 0.026481 -5.8344e-06
12:21601870 G A 0.074742 -6.3079e-06
12:21602020 T G 0.112990 -1.7506e-05
12:21602237 C T 0.087195 3.6850e-06
12:21604740 T C 0.989036 2.4861e-06
12:21604779 G A 0.084465 2.8806e-06
12:21609936 G A 0.250054 2.0568e-05
12:21613270 A G 1.100941 1.0481e-05
12:21623969 G A 0.168465 -9.6548e-06
12:21625064 G T 0.036732 1.1764e-05
12:21643398 T C 0.044133 1.1859e-05
12:21643892 G T 0.074480 1.7156e-05
12:21646768 G A 0.032356 -1.9548e-06
12:21647545 T G 0.071964 1.1866e-05
12:21647758 G A 0.504969 -2.8983e-05
12:21648203 T C 0.039064 8.8527e-06
12:21649160 C T 0.978245 5.9232e-06
12:21654265 A G 0.063906 2.0767e-05
12:21657074 A G 0.139838 -2.0777e-05
12:21666908 A G 0.035613 2.3646e-05
12:21669027 G A 0.895156 5.0266e-07
12:21670252 C G 0.026389 5.5670e-05
12:21670261 C T 0.054720 7.0275e-06
12:21673089 C T 1.854178 -4.3751e-05
12:21680363 C T 0.568607 -1.5888e-05
12:21690678 C A 0.030891 -6.2284e-07
12:21691046 A G 0.118205 -1.3042e-05
12:21691789 G C 0.040206 1.2166e-05
12:21695439 C T 0.038391 -1.5009e-05
12:21696251 C T 0.056352 3.4433e-05
12:21701199 T C 0.042304 3.6152e-06
12:21703496 T C 0.038343 -2.5867e-06
12:21707533 T C 1.262038 -2.9866e-05
12:21711381 T C 0.285361 9.4381e-06
12:21713402 C T 1.606576 -2.8177e-05
12:21715049 A G 1.549048 -2.5916e-05
12:21716815 T C 1.265645 -2.9078e-05
12:21722014 T C 0.025247 2.8070e-05
12:21724360 A G 1.595540 -1.2308e-05
12:21725625 C T 0.040023 -2.0214e-07
12:21731675 T G 0.093495 -1.8776e-06
12:21734542 G C 0.355873 4.1299e-05
12:21743118 G A 1.240078 -3.0582e-05
12:21744229 G A 1.847987 -7.8012e-07
12:21747308 G T 0.061173 1.9995e-05
12:21757238 C T 0.028725 -6.6991e-06
12:21765015 C T 0.098887 8.5574e-06
12:21766390 G A 0.067374 -1.8528e-05
12:21768046 G A 0.647629 -7.0037e-06
12:21768209 C T 0.080127 3.2275e-06
12:21781141 G A 0.187181 1.1334e-06
12:21787232 T C 0.039186 -1.9049e-07
12:21791062 G T 0.062591 2.1494e-05
12:21793834 C T 0.046914 -2.3215e-05
12:21801579 G C 0.096776 -2.7374e-05
12:21815800 C T 0.530369 -7.1830e-06
12:21819903 T C 0.532365 -8.1937e-06
12:21869672 G A 0.468890 2.2323e-06
12:21874540 A C 0.111099 -1.1362e-05
12:21880035 C T 0.278323 -5.7374e-06
12:21881378 C T 0.098880 3.2200e-06
12:21883218 T C 0.084846 -2.0791e-05
12:21885429 T A 0.119966 1.5890e-05
12:21909041 G T 0.022381 -2.0332e-05
12:21911561 A C 0.622208 -9.7731e-06
12:21928928 A G 0.027661 4.5231e-06
12:21930527 T C 0.101345 -1.0120e-05
12:21936398 T C 0.108672 -1.4012e-05
12:21957838 G T 0.096344 -1.8826e-05
12:21967057 G T 0.056383 1.3185e-05
12:21979507 G C 0.049960 -9.9830e-06
12:21980378 T C 0.025631 -2.3592e-05
12:21981225 G A 0.442619 3.9016e-05
12:21987247 T G 0.046527 -5.7614e-06
12:21988088 G T 0.256302 2.3726e-05
12:21992297 A G 0.110664 1.1515e-05
12:21992744 T C 0.067993 -5.9081e-06
12:21995555 A C 1.172765 3.4119e-08
12:22008490 A G 0.092737 1.6821e-05
12:22009062 G A 0.031952 -6.7374e-06
12:22013350 T C 0.081606 3.9023e-06
12:22021195 A G 0.568437 -2.1338e-05
12:22030165 A C 1.308262 -1.3894e-05
12:22034501 G T 0.094022 1.1704e-05
12:22035425 G A 0.730612 4.1678e-06
12:22035883 G T 0.413673 -3.2998e-06
12:22045853 G A 0.889880 -2.1116e-06
12:22072257 G A 0.321317 4.5437e-06
12:22075960 G T 1.170056 -7.3301e-08
12:22076173 A G 0.089783 2.2194e-05
12:22077187 G A 0.052779 -1.3548e-05
12:22079726 T C 0.019988 8.8721e-07
12:22089348 A G 1.938351 -2.8238e-06
12:22097831 T G 0.025563 8.2777e-06
12:22098550 T G 0.039934 -2.1162e-05
12:22099296 G A 0.037119 -1.2946e-05
12:22106347 T C 0.964003 1.4228e-05
12:22106571 T C 0.273193 -3.3326e-05
12:22115601 T C 0.047074 1.3643e-06
12:22122233 G A 0.091561 1.4445e-05
12:22127012 A G 0.093400 1.1627e-05
12:22133274 G A 0.071253 9.1903e-06
12:22136957 A G 0.025913 4.4409e-06
12:22146881 C A 0.033475 -6.5655e-06
12:22151274 G A 0.072399 -2.3010e-05
12:22151573 T C 1.908106 -1.7323e-05
12:22166323 G A 0.073497 -6.6340e-06
12:22167801 G A 0.175795 1.8907e-05
12:22169854 C A 1.408451 -1.0582e-06
12:22179668 A G 0.037690 9.0994e-07
12:22187526 A G 0.570150 -5.1835e-06
12:22193012 G A 0.393461 -1.7914e-06
12:22193117 G C 0.765256 -4.0979e-05
12:22195805 G T 0.756427 6.1116e-05
12:22197751 C T 0.083285 -1.6313e-05
12:22199053 C T 0.030598 1.7883e-05
12:22222263 T G 1.628899 1.6364e-05
12:22225715 G A 1.307827 3.5225e-05
12:22228428 T C 0.178154 -7.6486e-06
12:22229187 A G 0.085846 -1.6497e-05
12:22232375 G A 0.032115 1.7626e-05
12:22238815 C T 0.106778 -9.1328e-06
12:22239298 A G 1.521506 2.3945e-05
12:22239819 C T 0.094076 2.6958e-05
12:22242532 G A 1.974348 -8.1880e-07
12:22244635 A G 0.326811 -2.0509e-05
12:22246462 A G 1.884001 7.5570e-06
12:22247482 C A 0.081973 2.1958e-06
12:22247584 C T 0.950227 -4.1258e-05
12:22250653 A C 0.037588 -5.1422e-06
12:22254134 T C 0.084618 -1.0398e-05
12:22255576 C T 1.260348 -9.8732e-05
12:22263219 T C 1.567345 4.4940e-05
12:22268399 C A 0.254280 -1.4415e-05
12:22269456 T C 0.073062 5.3467e-06
12:22279852 A G 1.785094 -1.7924e-05
12:22281327 C T 0.143048 1.5736e-05
12:22281609 T C 0.718886 5.9547e-06
12:22283236 A G 1.403080 -3.2956e-05
12:22283614 A C 0.073174 9.3645e-06
12:22310453 T C 1.027658 6.2760e-06
12:22313905 T C 0.031850 1.7240e-05
12:22322265 C G 0.061163 -6.7598e-06
12:22325245 C T 1.564700 -2.5203e-05
12:22340593 T C 0.124175 -4.2340e-05
12:22344479 A G 0.376333 1.4079e-05
12:22347497 T C 0.080664 8.3562e-06
12:22348724 T C 0.063981 5.9785e-06
12:22349620 C A 0.347836 -4.1132e-06
12:22355332 C T 0.159962 2.3564e-05
12:22358907 A C 0.027488 -7.1415e-06
12:22365835 C T 0.328372 2.5763e-05
12:22378919 G A 0.078397 4.6751e-05
12:22381181 G A 1.533300 -1.4898e-06
12:22418094 C T 0.089164 6.5249e-06
12:22420513 C T 0.047183 -1.7436e-05
12:22421257 A G 0.543213 5.5201e-05
12:22425323 T C 0.539933 5.3391e-05
12:22426023 T C 0.310523 -3.5125e-05
12:22427761 T C 0.135337 -1.1541e-06
12:22428853 T C 0.053041 5.5495e-06
12:22436414 A C 0.027579 1.9091e-05
12:22444310 G A 0.034665 -2.2069e-05
12:22465775 T C 0.874462 8.1173e-06
12:22466747 A C 0.061822 2.9818e-05
12:22469613 G C 0.048879 -8.2112e-06
12:22470426 A G 0.041767 -2.9854e-05
12:22475701 A G 0.033587 2.8331e-05
12:22476044 A G 0.987257 8.4256e-06
12:22478847 A G 0.076561 7.7653e-06
12:22482438 A G 0.996015 9.0353e-06
12:22512401 T C 0.020549 1.2906e-06
12:22513130 T C 0.212414 -2.6364e-05
12:22525353 C A 0.083411 -6.0435e-06
12:22543499 T G 0.028987 -1.2877e-05
12:22544231 T C 0.068119 -1.0359e-05
12:22560173 A G 0.037898 6.0414e-06
12:22565625 G A 0.218282 -2.6663e-05
12:22566085 T G 0.098751 5.1029e-05
12:22570161 G A 0.189248 -2.2816e-05
12:22590207 A G 0.036694 1.8602e-05
12:22624431 C T 0.032621 -8.6714e-06
12:22626071 C T 0.197764 1.0436e-05
12:22642902 A G 0.099278 -1.8470e-05
12:22647856 T G 1.602336 3.7044e-05
12:22649897 C T 0.103178 7.1026e-06
12:22657770 C T 0.056022 1.3400e-05
12:22660184 A C 0.020861 -2.6895e-06
12:22664901 G C 0.043790 -1.6431e-07
12:22694282 C T 0.087800 7.3188e-06
12:22696425 G A 0.087719 -6.1939e-06
12:22705485 G T 0.039176 2.5350e-05
12:22706558 G A 0.021698 -1.1388e-06
12:22717933 T G 0.103984 -7.7556e-06
12:22721098 A G 0.080695 1.6479e-05
12:22743213 T C 0.039724 -1.4495e-05
12:22778633 T C 0.098585 -1.3294e-05
12:22778701 G C 0.902364 1.5779e-05
12:22784433 T C 0.032451 -1.6712e-06
12:22790958 G A 0.703790 1.1735e-06
12:22796804 T C 0.062482 8.6646e-06
12:22814023 G A 0.039118 -9.8648e-06
12:22814036 G A 0.201463 5.2202e-06
12:22833518 C T 0.067045 1.8148e-05
12:22837282 G A 0.179327 -1.6922e-05
12:22844916 T C 0.053683 -4.7112e-06
12:22853234 C T 0.139780 6.5279e-07
12:22853733 G A 0.721140 -5.7468e-06
12:22855883 T C 0.237593 1.2864e-05
12:22861168 T C 0.040427 -1.0025e-06
12:22862483 C T 0.098588 1.1416e-05
12:22864523 A G 0.843860 3.6084e-06
12:22864574 C G 0.157429 2.0580e-05
12:22868305 A G 0.533939 8.7052e-06
12:22869781 C A 1.102522 -6.1758e-06
12:22873402 G T 0.724577 2.9131e-05
12:22878417 G A 0.908314 -2.3606e-05
12:22878765 T C 0.033335 -2.3985e-05
12:22881006 A G 0.142048 -9.1478e-06
12:22882950 G A 0.232293 -4.3199e-06
12:22884537 C G 1.621372 -1.4095e-05
12:22884721 A G 0.482822 9.7486e-06
12:22892059 T C 0.539542 -1.9655e-06
12:22895416 G A 1.255854 6.7014e-06
12:22899899 T C 0.070196 1.5939e-05
12:22904050 T C 1.384884 -5.7430e-06
12:22909000 T C 0.103055 1.7446e-05
12:22912138 G T 0.526677 4.9889e-06
12:22912953 T C 0.046751 -1.5123e-05
12:22914003 C T 0.211285 2.5215e-05
12:22914591 G A 0.036891 -1.0764e-05
12:22914854 A G 0.029891 -7.1443e-06
12:22915363 A G 0.389705 8.9671e-06
12:22919174 T G 0.041991 -1.6377e-05
12:22920713 T C 0.060904 -7.2826e-06
12:22922036 G A 0.061319 -1.5858e-05
12:22925988 G A 0.085142 -7.1633e-06
12:22927253 G T 0.201677 -2.7002e-07
12:22928066 G T 0.101886 -7.0882e-06
12:22928167 G A 1.867186 -2.0684e-05
12:22942130 C T 0.725447 -1.9389e-05
12:22942604 G A 0.020953 1.3453e-05
12:22944771 T C 0.408546 -1.3377e-05
12:22945450 G A 0.098384 -9.4903e-06
12:22945808 A G 0.081909 4.4957e-06
12:22951604 C T 0.484033 -2.6192e-05
12:22952731 A G 0.162875 -4.3670e-05
12:22955609 A G 0.031632 -2.9383e-05
12:22956137 C T 0.143717 -1.1829e-05
12:22957758 T C 0.144591 -2.8356e-05
12:22957878 T C 0.044116 -2.7490e-05
12:22958804 C A 0.824103 -8.8930e-05
12:22960127 T C 0.737965 -8.4556e-05
12:22963386 G C 0.189785 -7.5257e-06
12:22965541 G T 0.155158 6.2081e-06
12:22974913 G A 0.140583 1.2628e-05
12:22975329 C T 0.269817 7.4867e-05
12:22977975 C T 0.049124 -1.2150e-05
12:22978045 G A 0.114938 -1.9409e-05
12:22981261 G A 0.885494 -2.7784e-05
12:22985151 T C 0.719025 -4.6946e-05
12:22985629 C A 0.545342 6.7727e-05
12:22986827 A C 0.198488 6.4677e-06
12:22987463 C A 1.238409 -1.8255e-06
12:22990142 A G 0.369714 -6.3547e-06
12:22992389 T C 0.751075 -2.4819e-05
12:22995666 A G 0.898685 -4.5977e-05
12:22997986 G A 0.304131 3.9250e-06
12:22998324 A G 0.082374 -3.0990e-07
12:23000188 A G 0.529699 -2.7041e-05
12:23012943 G A 0.104058 1.7783e-05
12:23014998 G A 0.446271 4.2305e-05
12:23016110 C T 0.707942 5.5277e-06
12:23019248 T G 0.045112 -1.0536e-05
12:23020258 T C 0.051069 -7.5830e-06
12:23021423 A G 0.109314 2.8324e-05
12:23024430 C A 0.129105 -2.3330e-05
12:23027722 C T 0.615783 1.0743e-05
12:23027770 G A 0.135741 5.1821e-06
12:23035313 T C 0.436286 8.1800e-05
12:23036600 A G 0.061853 3.0147e-05
12:23041711 C T 0.040628 1.8056e-05
12:23042521 A G 0.067915 -5.4430e-06
12:23051623 C T 0.131138 -6.6663e-06
12:23057588 C T 0.548306 1.4298e-05
12:23068682 C T 0.068435 3.3606e-06
12:23069053 A G 0.037378 -2.4791e-05
12:23073302 G C 0.080416 1.1076e-05
12:23073443 T C 0.473486 9.4722e-06
12:23074573 C T 0.059018 -4.2573e-07
12:23079207 T C 0.212333 3.8904e-05
12:23079828 T C 0.934400 -1.4045e-04
12:23082706 T C 0.055332 -1.2561e-06
12:23088498 A G 1.552889 -5.2873e-06
12:23091755 A C 0.041655 2.1974e-05
12:23096287 T C 0.049518 -3.7940e-05
12:23100954 G A 0.534809 7.5134e-05
12:23110247 T C 0.122645 -7.7141e-06
12:23114990 G A 0.170420 8.1161e-06
12:23117397 G T 0.083251 -1.7209e-05
12:23118211 C G 0.023367 -3.5599e-06
12:23119529 C T 0.108958 1.9253e-05
12:23120591 A G 0.896112 -8.5543e-05
12:23120824 T G 0.050566 -6.6913e-06
12:23122337 C G 0.038993 -2.8553e-06
12:23131855 A G 0.041301 3.4371e-05
12:23137989 A C 0.126371 2.2572e-06
12:23140678 T C 0.197846 -1.0585e-06
12:23141924 A G 1.010380 -7.3584e-06
12:23150585 G T 0.149874 2.0186e-05
12:23156038 C T 0.338333 -1.0322e-05
12:23156102 T G 1.270374 3.0323e-05
12:23157105 C T 0.114540 1.1109e-05
12:23159966 T C 0.908779 1.0495e-05
12:23162290 C A 0.151578 6.1899e-06
12:23166569 A G 0.956105 -1.3622e-05
12:23171413 G T 0.975443 -1.0895e-05
12:23171661 T C 0.297362 9.6590e-06
12:23174861 G A 0.476050 6.6049e-06
12:23176324 C T 0.186443 -2.4162e-06
12:23181819 G A 0.240918 1.2686e-05
12:23183775 G A 0.096239 4.3493e-06
12:23185814 T C 1.713228 1.8576e-05
12:23188870 C A 0.084455 2.9730e-06
12:23189233 A G 0.129554 -4.8100e-05
12:23189810 G A 0.352868 -5.7715e-06
12:23190274 C T 0.890726 3.6525e-06
12:23193375 T C 0.697545 -4.8613e-07
12:23193922 C T 0.542309 3.5523e-06
12:23196575 G A 1.898920 -2.3897e-05
12:23199165 G T 0.100733 7.2906e-06
12:23201352 G C 0.690110 -4.5517e-07
12:23202822 G A 0.605835 -8.3155e-07
12:23205381 G C 0.039924 2.9345e-05
12:23205428 C G 0.050351 5.5869e-06
12:23206020 A G 0.031442 -1.5337e-06
12:23207209 C T 0.709030 -2.2821e-05
12:23209701 G A 0.054312 4.1310e-07
12:23209903 T C 0.057545 2.4958e-05
12:23211446 A G 0.116519 9.3530e-06
12:23218796 T C 0.026899 5.1769e-07
12:23233602 A G 1.310577 3.6906e-05
12:23249401 G T 0.110848 1.5623e-05
12:23251994 T C 0.056954 7.8225e-06
12:23258148 G A 1.187847 -1.7033e-06
12:23258156 C G 0.173918 -1.0410e-05
12:23259969 G A 0.620964 -1.7183e-05
12:23260883 C T 0.120836 -1.4299e-05
12:23266997 A G 0.026396 2.2920e-05
12:23275033 C T 0.512119 -5.2617e-06
12:23280815 T C 0.059398 1.4826e-05
12:23297794 A G 0.032574 9.7360e-06
12:23312528 G A 0.078332 -2.3541e-06
12:23322871 G A 0.209953 -3.4875e-05
12:23328320 A G 0.122244 -2.1713e-05
12:23329587 G C 0.137540 1.6707e-05
12:23331133 C T 0.970789 1.0724e-05
12:23336336 C T 0.101597 1.3327e-05
12:23340665 G A 0.065827 1.1687e-05
12:23341637 T C 0.115842 3.5582e-06
12:23345722 A G 0.089681 1.8928e-06
12:23346779 C A 0.033988 8.4759e-06
12:23352905 G A 0.075704 1.2593e-05
12:23356771 C G 0.029980 -4.4394e-06
12:23362784 A G 0.426671 5.2368e-05
12:23370993 A C 0.069486 5.7839e-06
12:23372283 T C 0.082830 -4.1272e-07
12:23373739 A G 0.075367 -1.8608e-05
12:23375095 A C 0.062417 -9.4515e-06
12:23386544 A G 0.047234 -2.0756e-05
12:23389839 T C 0.042532 2.9714e-05
12:23396386 T C 1.965237 -1.3787e-05
12:23409436 A G 0.061153 -5.8807e-06
12:23421251 C T 0.465752 5.2546e-06
12:23423424 C T 0.041536 -1.6204e-05
12:23424270 T C 0.022218 5.8920e-06
12:23428237 T G 0.057161 3.2106e-06
12:23445755 C T 0.034073 4.1368e-06
12:23449064 T G 0.123254 9.9646e-06
12:23450040 G A 1.962748 -2.3891e-06
12:23453226 T C 0.046567 -1.7033e-05
12:23457374 C T 0.036453 5.7495e-07
12:23462613 G A 0.585874 2.4763e-05
12:23464969 G A 1.023013 -2.1230e-05
12:23465126 A G 0.063794 -1.5016e-05
12:23466934 C T 0.030819 3.3219e-05
12:23479654 G A 0.176277 2.4311e-05
12:23492998 A G 0.032244 9.6842e-06
12:23497814 T C 0.033896 -1.4115e-05
12:23498020 C A 0.052707 -3.1261e-06
12:23515871 G A 0.028779 3.4311e-06
12:23520491 G T 1.606457 6.4531e-06
12:23535116 G T 0.109104 -1.3471e-05
12:23535259 A G 1.602914 8.3423e-06
12:23548797 C A 0.909347 -9.3280e-06
12:23555756 T C 0.039146 -5.0907e-06
12:23568489 T C 0.093682 1.8506e-06
12:23575332 C T 0.081429 -2.9964e-05
12:23580193 T C 0.020732 8.8173e-06
12:23586348 C G 0.060187 1.8269e-05
12:23586861 T C 0.041641 -5.5175e-07
12:23599697 A G 0.140674 3.2091e-05
12:23603281 T C 0.056396 6.7196e-06
12:23611247 C T 0.086536 -1.3824e-05
12:23611654 A G 0.079155 -6.1862e-06
12:23613028 A C 0.103120 -4.7959e-06
12:23625634 A C 1.474102 1.2308e-05
12:23637058 G A 0.027613 1.8766e-06
12:23639847 G T 0.117097 5.5051e-06
12:23639917 G A 0.526296 -4.8339e-06
12:23639966 C T 0.254963 -6.4711e-06
12:23647409 G A 0.184648 1.6320e-05
12:23648451 G A 0.029048 -1.6466e-05
12:23654209 C T 0.028389 -1.0936e-05
12:23655200 T C 1.051895 -1.4076e-05
12:23665503 A G 0.165711 -7.1780e-06
12:23665569 A G 0.255320 5.9855e-05
12:23677357 C T 0.602129 -7.2672e-05
12:23688755 A G 0.401057 -4.5102e-06
12:23692125 A G 0.246545 4.8788e-05
12:23695404 T C 1.493154 1.2228e-05
12:23704140 A G 0.320165 -6.2102e-06
12:23704751 G A 0.227390 -5.9644e-06
12:23708845 G A 0.232640 4.6996e-05
12:23714436 C T 0.765813 8.7696e-06
12:23715468 T G 0.501144 -3.6772e-05
12:23729855 A G 0.336630 -7.8820e-06
12:23732295 T C 0.066093 3.1857e-05
12:23734743 C G 0.598814 -3.2308e-05
12:23735393 G T 0.209242 5.9594e-06
12:23736312 C T 0.171184 5.2836e-05
12:23745605 C T 0.314960 1.4848e-05
12:23751878 A G 0.091520 -4.6720e-05
12:23752325 G A 0.161753 -6.4606e-06
12:23760863 T C 0.558921 -3.4775e-05
12:23767067 T G 0.021565 -1.7748e-05
12:23769449 C T 0.893558 -2.5830e-05
12:23772594 C T 0.077397 -1.2301e-05
12:23790722 G C 0.100727 -3.3748e-06
12:23793205 A G 0.337232 2.5721e-06
12:23805754 A G 0.511027 -1.1175e-05
12:23808212 T C 0.210653 1.7378e-05
12:23809853 C A 1.380702 -1.1820e-05
12:23811186 T C 0.311539 -3.3413e-05
12:23817655 A C 0.728466 4.0193e-06
12:23819079 A G 1.268804 -2.4664e-05
12:23821568 T C 0.151826 -3.0088e-05
12:23823190 C T 0.022949 1.6981e-05
12:23824364 A G 0.073212 5.7944e-05
12:23825297 C T 1.700605 -2.5942e-05
12:23828139 C T 1.541398 -9.6132e-07
12:23835130 A G 0.059762 2.0255e-06
12:23838700 T C 0.143707 -3.6295e-05
12:23840732 A C 0.056519 1.8166e-05
12:23841415 A G 0.783452 2.0313e-06
12:23841811 G A 0.854834 -3.2777e-05
12:23846002 A G 0.105677 -3.9732e-05
12:23847146 G C 0.040614 -2.0750e-06
12:23851822 T C 0.769084 1.8274e-05
12:23853069 C T 0.722629 1.4160e-05
12:23859015 G A 1.106472 6.4214e-06
12:23873056 T C 1.474663 -2.2897e-05
12:23877785 G T 0.197237 -4.2374e-05
12:23884621 T C 0.044541 1.1834e-05
12:23885281 C T 0.275440 1.8933e-05
12:23891501 A G 0.204748 -8.3120e-06
12:23893317 T C 0.112371 -3.3200e-05
12:23893753 A G 0.366695 -1.8549e-05
12:23894189 C T 0.045197 -8.3162e-06
12:23915594 C G 0.054989 -5.3066e-05
12:23916947 A C 0.236192 1.9022e-05
12:23921204 G T 0.047336 -6.8244e-06
12:23922609 C T 0.329977 1.1644e-05
12:23923208 T C 0.026022 6.3037e-06
12:23923719 T C 0.972050 2.8212e-05
12:23924022 A G 0.052554 -4.4326e-06
12:23927074 C T 0.126565 2.0589e-05
12:23936823 T C 1.167118 2.2358e-05
12:23941447 T C 0.133766 1.1630e-05
12:23941698 G A 0.088480 -1.8430e-05
12:23945272 A G 0.026162 1.5448e-06
12:23954383 C T 0.713388 3.6970e-06
12:23956920 C T 0.149517 1.6938e-05
12:23963372 C T 0.048005 2.1110e-05
12:23963502 A G 0.028946 1.0605e-05
12:23963546 T C 0.069112 -1.3039e-05
12:23964045 G T 0.315388 2.7039e-05
12:23967668 A G 0.199794 -5.4016e-05
12:23982559 T C 0.263194 4.0794e-05
12:23984393 T C 0.201922 4.2070e-05
12:23985161 T C 1.620723 2.1956e-05
12:23992411 A G 1.057141 2.3765e-05
12:23996955 C T 0.034178 -1.5189e-05
12:23997513 C T 1.381661 1.1509e-05
12:24001905 T C 0.151540 2.0620e-06
12:24009732 A G 1.415367 2.8098e-06
12:24013443 A G 0.043780 -1.0458e-05
12:24014044 A G 0.376660 8.4340e-06
12:24019613 T A 1.008989 9.2326e-06
12:24022160 A C 0.438496 -5.8905e-06
12:24023486 G T 0.155814 2.2503e-06
12:24035580 A G 0.236614 8.4271e-06
12:24046577 C T 0.055764 -8.7777e-07
12:24047496 C G 0.086243 3.4596e-05
12:24051290 C A 1.341577 1.5099e-05
12:24062983 T C 0.266060 -8.0812e-06
12:24067456 A G 0.883617 1.2719e-05
12:24072042 C T 0.120313 1.1089e-06
12:24072996 A G 0.202670 1.1279e-05
12:24077320 A G 0.043501 4.6762e-06
12:24083916 A G 0.266210 -8.8159e-06
12:24087780 C T 0.907073 4.8896e-06
12:24090982 A G 0.059249 -2.9398e-06
12:24103580 T C 1.404487 1.3319e-05
12:24105874 A C 0.907317 2.2812e-05
12:24106802 A G 0.020413 -9.9045e-06
12:24109245 C T 0.571007 -3.9499e-06
12:24112840 G T 0.059497 1.4028e-05
12:24113518 A C 0.038020 1.4130e-05
12:24113895 G A 1.104939 1.0489e-05
12:24114491 T C 0.063631 -1.4543e-06
12:24115658 G A 0.041814 3.6988e-05
12:24116522 A G 0.136459 1.2923e-05
12:24118150 T C 0.020725 -1.4554e-06
12:24118956 C T 0.939881 -2.8850e-07
12:24119269 A G 0.102719 -2.1441e-05
12:24125919 A C 0.058229 -8.4187e-07
12:24128794 A G 0.062159 -4.2777e-06
12:24138390 C T 0.064015 -7.7089e-06
12:24140779 A G 0.028083 -3.1503e-06
12:24145983 G A 0.032176 1.3654e-05
12:24146035 T C 0.237957 -6.1115e-06
12:24147442 T C 0.492740 2.3328e-05
12:24150441 C G 0.833089 5.4621e-06
12:24150901 A G 0.183240 1.9283e-06
12:24156900 G A 0.546834 -4.9296e-06
12:24159198 G T 0.072158 2.4295e-06
12:24169686 C A 1.892215 -2.7811e-05
12:24173578 G A 0.049831 7.1743e-06
12:24176929 T C 0.031486 8.2934e-06
12:24184544 C G 0.912325 -1.6783e-05
12:24188012 G T 0.090435 -5.2458e-06
12:24188044 C T 0.072205 7.6790e-06
12:24188287 G A 0.251702 -1.0525e-05
12:24192371 C A 0.435830 5.3332e-06
12:24194300 T C 0.051008 2.6892e-06
12:24198271 A G 0.101158 -1.0623e-05
12:24206078 C T 1.929246 -1.8609e-05
12:24206610 C G 0.059922 1.1992e-05
12:24209038 A G 0.044279 -5.2109e-08
12:24217329 A G 0.042185 -8.4287e-06
12:24221722 G A 0.178178 2.4441e-06
12:24222335 A G 0.613705 1.9248e-05
12:24223492 T C 0.029708 9.1942e-06
12:24233322 T C 0.052500 8.8749e-07
12:24240179 C T 0.492325 1.1218e-05
12:24244970 C T 0.126582 1.2831e-05
12:24245753 T C 0.780667 -1.5433e-05
12:24246710 C G 0.043773 6.2155e-06
12:24247282 T C 0.070903 -1.8178e-05
12:24253329 G A 0.096739 1.4037e-05
12:24260884 A G 0.076788 1.4323e-05
12:24266596 C T 0.096841 -1.5664e-05
12:24277814 T C 0.172286 5.8241e-06
12:24278821 G C 1.674280 -5.2024e-07
12:24285197 C G 0.336752 8.9505e-06
12:24287102 A G 1.888860 1.2036e-05
12:24288115 T C 0.235842 -1.4216e-06
12:24289366 T C 1.911397 8.0589e-06
12:24291704 T C 0.471566 6.2949e-06
12:24292852 A G 0.429642 -3.5142e-05
12:24293050 G A 0.307031 -5.1398e-06
12:24293219 C T 0.168526 -1.7098e-05
12:24294562 A G 1.181330 2.7462e-05
12:24304887 C T 1.736776 -6.0996e-06
12:24308717 C T 0.260780 -3.5634e-06
12:24313569 A G 0.208263 5.9908e-06
12:24318151 C A 0.117107 2.8699e-05
12:24319341 T G 0.098207 1.6331e-05
12:24322780 G C 0.126572 1.5987e-05
12:24322930 G A 1.959637 7.2412e-06
12:24325056 G A 0.070805 -1.7436e-06
12:24328225 C T 0.085822 3.3767e-05
12:24335406 G A 0.070142 -2.7484e-05
12:24336415 C T 0.921580 -3.0531e-05
12:24341588 T C 0.230338 1.3832e-05
12:24342502 C T 0.351552 -1.5639e-06
12:24358253 C T 0.199515 1.6120e-05
12:24360745 C T 0.075779 4.1612e-06
12:24375601 C T 0.086226 -1.0951e-05
12:24377109 A G 0.071624 1.7547e-05
12:24378165 G A 0.629117 3.3527e-05
12:24381955 C T 1.098088 2.8526e-05
12:24383544 A G 0.084251 4.6966e-06
12:24386596 C T 0.630487 -5.2168e-06
12:24389660 T G 1.394101 3.0585e-07
12:24391953 G A 0.048889 -1.0593e-05
12:24394372 C T 1.059497 -3.2455e-06
12:24395368 T C 0.056675 -2.1546e-05
12:24396944 T C 0.353480 -5.9266e-06
12:24407944 A G 0.038000 1.6363e-06
12:24408702 A G 0.055444 -1.2691e-05
12:24412870 C T 1.520370 -1.5349e-05
12:24413161 A G 0.029871 -1.3757e-05
12:24415464 A C 0.055852 -9.7167e-06
12:24417453 A G 0.344096 -1.7966e-05
12:24421193 A G 0.034107 -1.3037e-05
12:24427699 T C 0.423829 6.8667e-06
12:24431300 G A 0.553790 1.2522e-05
12:24435421 C T 1.508987 2.7414e-05
12:24443702 C T 0.687543 4.1237e-08
12:24444762 T C 0.417264 2.6718e-05
12:24446056 A G 0.150014 1.2526e-05
12:24447448 G T 1.647568 -2.1079e-06
12:24447954 C T 1.572187 5.9626e-06
12:24448430 C T 0.285225 1.0349e-05
12:24451971 C T 0.869454 5.3979e-05
12:24453707 T C 0.102161 -1.8409e-05
12:24454716 A G 0.029483 2.0056e-05
12:24456365 G A 0.390867 -9.7088e-06
12:24460059 T C 0.054064 -2.2548e-05
12:24462231 C T 0.213740 -8.8663e-07
12:24464027 C A 0.059446 1.2036e-05
12:24466552 T C 1.060799 1.1041e-05
12:24470737 G T 0.218520 -1.6550e-05
12:24471760 T C 0.333968 -7.2043e-06
12:24472658 G A 0.388603 1.6717e-05
12:24475579 T C 0.065464 -1.1988e-05
12:24480972 T C 1.789796 3.2264e-05
12:24485290 T C 0.138975 -1.3218e-05
12:24485571 A G 0.185457 -2.8427e-06
12:24489605 T C 0.140317 -1.0249e-05
12:24495896 A G 0.789129 2.5513e-05
12:24509957 T C 0.162508 -7.1898e-07
12:24511416 A G 0.077441 2.7405e-05
12:24512037 A G 0.450735 1.6281e-06
12:24512901 A G 0.060452 9.8766e-07
12:24513701 G A 0.306929 3.0427e-05
12:24514180 A G 1.276028 4.0708e-06
12:24517978 A G 0.179735 -1.7174e-06
12:24520314 T C 0.082415 -2.9740e-05
12:24521075 C T 0.023639 -2.3935e-06
12:24522500 C T 0.053302 -3.9416e-05
12:24524582 T C 0.078577 1.6162e-05
12:24526259 T C 0.166571 -2.5138e-05
12:24528962 C G 0.086927 -1.3179e-07
12:24530841 A G 0.649720 -7.1598e-06
12:24534140 T C 0.100910 3.5248e-06
12:24537704 A G 0.714660 2.4093e-05
12:24542869 C T 0.356733 2.7006e-05
12:24544840 C G 1.622739 -1.9719e-05
12:24546337 G C 0.246786 3.0874e-05
12:24546424 T C 0.317809 3.1399e-06
12:24547031 A G 1.348152 -2.2090e-05
12:24547511 A C 0.780218 -3.3217e-06
12:24547906 G A 1.060513 -2.2475e-07
12:24551874 T C 0.072226 1.2039e-05
12:24552189 T C 0.102644 -8.6833e-06
12:24553387 A G 0.530437 -3.3314e-05
12:24555441 C T 0.405242 3.7698e-05
12:24557080 T C 0.471440 1.2570e-05
12:24558713 G A 0.051514 -7.3060e-06
12:24559317 C A 0.174119 -1.5883e-05
12:24559471 A G 0.027753 3.1535e-05
12:24571257 C T 0.020164 2.3197e-05
12:24575649 C T 0.370479 1.0202e-05
12:24577224 C G 0.025961 -1.2236e-05
12:24580283 A G 0.120789 4.6822e-05
12:24583525 G T 0.068574 6.9352e-06
12:24585140 G A 0.028253 3.9985e-06
12:24593661 T C 0.309425 -1.9649e-05
12:24596259 C T 0.050634 -1.6439e-06
12:24596391 G T 0.924157 -1.1745e-05
12:24602995 G A 0.064134 6.4254e-06
12:24605662 G A 0.636770 2.0388e-05
12:24607038 A G 1.910418 6.2777e-06
12:24614105 G A 0.162386 6.8479e-06
12:24617056 G T 0.348295 -5.6774e-06
12:24620791 G A 1.072046 5.8338e-06
12:24623460 G A 0.044650 3.4784e-06
12:24637910 G A 0.372515 2.3271e-05
12:24644512 A G 0.051446 -6.7951e-07
12:24645280 T C 0.037095 1.5619e-06
12:24647384 G A 0.030639 -2.0111e-05
12:24655585 C T 0.235149 1.2404e-06
12:24662116 C T 0.383493 -1.1785e-05
12:24665512 A G 0.056712 -2.5827e-05
12:24669899 G C 0.071121 -2.4215e-05
12:24672727 T G 0.155331 1.1967e-05
12:24682367 C T 0.059857 -1.1987e-05
12:24686251 A G 0.281957 -1.2605e-05
12:24694789 T C 0.207787 1.2904e-05
12:24701866 G A 0.735484 1.7319e-05
12:24705155 G A 0.025550 -1.7677e-05
12:24706338 G A 0.357117 1.0822e-05
12:24714924 A C 0.037969 -6.9649e-06
12:24726212 A G 0.338208 7.6071e-06
12:24726462 G A 0.120221 2.0162e-05
12:24726613 T C 0.231178 3.9845e-06
12:24729385 C T 0.221420 5.8551e-06
12:24736924 C A 0.057634 1.5503e-06
12:24747872 C T 0.436099 1.5739e-05
12:24750556 T G 0.032781 -1.3216e-05
12:24758617 T C 0.030510 5.5019e-06
12:24768847 G T 1.269932 -9.5758e-06
12:24782808 T C 0.340669 5.7882e-06
12:24788146 A G 0.031248 1.1065e-05
12:24788339 A G 0.300164 4.0446e-06
12:24792302 C A 0.282420 1.9955e-05
12:24799189 A G 0.082388 -7.8037e-06
12:24815279 C T 0.311176 1.2394e-05
12:24820463 C T 1.342107 -1.0221e-05
12:24829964 G A 1.209888 -1.2366e-05
12:24840608 A G 0.563024 3.3951e-05
12:24845177 A G 0.192998 -1.6795e-05
12:24848135 T C 0.056185 1.1998e-05
12:24854171 A C 0.514907 2.9980e-05
12:24855854 C T 0.054618 -1.5236e-05
12:24861176 G A 0.938684 5.9383e-06
12:24882782 T C 0.092679 4.4580e-06
12:24891230 G C 0.043678 -1.5226e-05
12:24895309 G A 0.087260 1.1696e-05
12:24895577 G T 0.561063 1.0247e-05
12:24900774 A G 0.055713 9.6208e-06
12:24905712 A G 0.126779 1.8664e-05
12:24911156 A G 0.047853 -4.2780e-06
12:24911230 T C 0.028011 -1.0460e-05
12:24913644 G A 0.054469 -6.7575e-06
12:24921622 T C 0.266026 -1.5379e-05
12:24923169 A G 0.083381 1.2939e-05
12:24924255 G T 0.045102 6.7170e-06
12:24928159 C A 0.478396 -1.9202e-05
12:24929442 G T 0.258692 8.0747e-06
12:24930821 T C 0.475962 1.0565e-05
12:24937519 T C 0.066433 1.1847e-05
12:24945469 T C 0.249115 1.6449e-05
12:24947515 T C 0.865877 -5.7097e-06
12:24948166 C T 0.587092 -7.5961e-08
12:24953185 T G 1.174132 4.9196e-06
12:24955053 G A 0.365930 3.4031e-05
12:24955794 T C 0.029653 1.4504e-05
12:24959039 T C 0.170093 -6.0422e-06
12:24965708 C T 1.210803 1.2731e-05
12:24965833 T C 0.030418 -1.2351e-05
12:24967440 A C 0.072484 -2.8259e-06
12:24968748 T C 0.145744 -1.0675e-05
12:24968749 G A 1.447168 -1.9164e-05
12:24970270 G A 0.056498 5.4084e-06
12:24974132 G A 0.326835 -3.6055e-05
12:24974646 A G 0.068952 -1.1448e-05
12:24983160 T C 1.136044 1.0387e-05
12:24985653 A G 0.240293 -2.4861e-07
12:24987281 A C 0.356556 3.0623e-05
12:25000038 A G 0.050447 -3.2603e-06
12:25003122 A C 0.072222 -7.0828e-06
12:25009028 T C 0.215525 2.2360e-05
12:25014517 C T 0.090272 -3.3463e-06
12:25021065 G A 0.166102 2.6242e-05
12:25021224 T C 0.057127 1.7115e-05
12:25027770 C T 0.298736 -9.4280e-06
12:25029998 T C 0.151663 -1.4125e-05
12:25034895 C T 1.781544 -2.6152e-05
12:25042458 A T 0.058752 -7.0584e-06
12:25047720 G A 0.250115 -2.7501e-07
12:25050473 A G 0.048713 -1.3440e-06
12:25051926 A G 0.433834 1.2109e-05
12:25054209 T C 0.522294 -4.9181e-05
12:25054891 A G 1.314830 -2.6108e-05
12:25055512 A G 1.386665 -3.0820e-05
12:25056665 G A 0.249625 2.7244e-05
12:25057593 G A 0.088314 1.2446e-05
12:25065729 G A 0.184675 1.1592e-05
12:25066572 C T 0.254626 -1.0561e-05
12:25071665 A G 1.944440 -1.0886e-05
12:25077205 C A 0.459989 -3.4669e-05
12:25079974 G A 0.078206 -4.9271e-06
12:25084600 T C 0.823236 6.4170e-06
12:25088312 C T 0.901106 5.6718e-06
12:25088612 T G 1.911302 -4.1889e-05
12:25092929 T A 0.179045 8.6455e-06
12:25094990 A G 0.065154 -1.3114e-05
12:25096037 T C 0.043912 -6.3895e-06
12:25098074 G A 0.213315 7.7179e-06
12:25099449 G A 0.063128 -1.9736e-05
12:25101534 A G 0.599450 -6.6753e-06
12:25105621 C T 0.216810 -2.3093e-05
12:25109319 A G 0.094607 -1.6187e-05
12:25113823 G A 0.257326 -2.5991e-06
12:25114523 A G 1.499730 -2.0446e-05
12:25126303 A C 0.712885 8.5078e-07
12:25129588 T C 0.567223 1.2478e-06
12:25129782 G A 1.723717 -5.0038e-06
12:25136905 T C 0.036018 3.7144e-06
12:25140602 C T 0.382745 7.5924e-06
12:25141655 T C 0.182251 -3.3766e-07
12:25143830 A G 0.059861 1.2723e-05
12:25147699 C T 0.043960 -4.2594e-06
12:25150466 C T 1.086172 1.8501e-05
12:25152167 C T 0.058402 -1.4677e-05
12:25152509 C G 0.032948 -9.5899e-06
12:25161033 A C 0.587741 -1.3079e-05
12:25162880 C T 0.320984 5.0197e-06
12:25164022 G A 0.137057 -1.2180e-05
12:25164331 G A 0.504387 5.3403e-06
12:25164366 G A 0.819905 -5.2659e-06
12:25164779 C T 0.049127 -1.1868e-05
12:25164789 G A 0.195143 -1.2918e-05
12:25164850 C A 1.022860 1.3811e-05
12:25167733 T C 0.038391 -1.7326e-05
12:25167739 G C 0.643321 4.6816e-05
12:25174889 G A 0.083506 -1.3017e-05
12:25176869 A G 0.626417 3.4817e-05
12:25176909 A G 0.080858 -2.8901e-05
12:25177910 G C 0.177355 7.7917e-06
12:25180025 G A 0.075408 -2.6400e-06
12:25184187 T C 0.053330 5.8673e-06
12:25185150 G A 0.065039 2.3637e-05
12:25187871 G A 0.533782 -2.5875e-06
12:25192784 C A 0.846257 -8.7770e-06
12:25195328 A G 0.054717 6.2566e-06
12:25204353 T C 1.781211 -6.1868e-06
12:25204473 C T 0.663812 -7.8734e-06
12:25204627 G A 0.031986 -4.9719e-06
12:25205801 T C 0.169808 -9.7065e-06
12:25207653 G A 0.798812 1.3283e-05
12:25209764 A G 1.787130 8.9032e-06
12:25215191 T G 1.051664 6.2346e-06
12:25218340 G A 0.739982 -2.2719e-06
12:25222024 G A 1.810497 7.4472e-06
12:25227038 G A 0.089718 1.3284e-05
12:25231235 C T 0.710995 1.6908e-07
12:25236913 A G 0.149908 3.0106e-05
12:25237586 G C 0.032098 5.8615e-06
12:25239071 C T 0.033614 1.1458e-05
12:25239422 T C 0.505754 2.3472e-05
12:25239694 T G 0.150065 1.2553e-05
12:25240480 G A 1.342957 2.1445e-07
12:25240964 C G 0.369547 -1.2194e-05
12:25242595 G C 1.501957 5.6011e-06
12:25243893 T C 0.203853 -5.8888e-06
12:25245753 A G 1.062788 1.5414e-05
12:25246368 C T 0.027226 -8.4631e-06
12:25251308 T C 0.099305 3.7313e-06
12:25258458 G A 0.062013 -3.2306e-06
12:25260675 G C 0.113517 -3.4950e-06
12:25263310 G T 0.021310 -3.1565e-06
12:25273087 G T 0.293702 -1.0333e-05
12:25284833 G C 0.599025 6.8349e-06
12:25285789 A T 0.159282 1.4649e-06
12:25288005 A G 0.882934 1.4952e-05
12:25297638 C A 0.096912 2.4031e-06
12:25304972 C T 1.608966 1.4072e-05
12:25311489 T G 0.725900 -2.8080e-06
12:25315537 C T 0.186402 -6.4941e-06
12:25330758 T C 0.046826 -1.0644e-05
12:25339843 G A 0.292939 -6.3101e-06
12:25348816 T C 1.072080 2.1234e-06
12:25349488 A G 0.051201 5.6850e-06
12:25360559 C G 0.034471 2.1194e-06
12:25363085 T C 0.025325 6.7120e-06
12:25366660 C T 0.435242 6.5867e-06
12:25372593 C T 0.197829 -7.1658e-06
12:25379368 A G 0.041978 1.8000e-05
12:25384838 A G 0.816151 1.1323e-05
12:25384898 T C 0.302214 -7.7912e-06
12:25389220 G A 0.121282 -7.8630e-06
12:25393389 G A 0.036477 -2.3309e-07
12:25393865 C A 0.122934 -8.5235e-06
12:25394779 T C 1.227894 9.4361e-07
12:25397715 C A 0.076244 -3.3739e-06
12:25401876 C T 0.071209 -1.8038e-05
12:25407135 T C 0.054904 -7.3813e-06
12:25407196 G A 0.093801 4.3881e-08
12:25409069 G A 0.144057 -8.6146e-07
12:25410283 C T 0.661466 -1.8846e-06
12:25410475 A C 0.023374 9.7126e-06
12:25417418 C T 0.867577 -1.4019e-05
12:25418053 G T 0.362305 -3.8261e-06
12:25424468 C A 0.097701 1.7778e-05
12:25425382 A G 0.186484 -6.7313e-06
12:25426456 A G 1.875631 3.3020e-05
12:25430841 T G 0.321865 -1.3583e-05
12:25435610 A G 0.075017 -2.6991e-05
12:25437782 A C 0.070506 2.9615e-06
12:25438665 T G 0.056838 -7.2039e-06
12:25440725 G A 0.173207 1.7401e-05
12:25441157 T C 1.891954 2.5607e-06
12:25447065 G A 1.252338 -5.2038e-07
12:25450409 T C 0.141929 8.9015e-06
12:25455373 T C 1.109811 -2.6400e-05
12:25461756 G T 0.026063 9.6091e-06
12:25469418 G A 1.022517 -1.8827e-05
12:25470842 T G 0.870372 -1.0731e-05
12:25475855 C T 0.020691 5.9760e-06
12:25481742 G T 0.939252 -1.4102e-05
12:25485389 A G 0.075622 5.3622e-06
12:25485970 T C 0.035419 1.8699e-06
12:25498629 T C 1.823828 3.0915e-06
12:25501790 C T 0.799074 1.5420e-05
12:25507460 A G 0.071631 -1.3514e-05
12:25513902 T C 0.035892 -3.8719e-06
12:25514034 T G 0.076758 -8.3731e-06
12:25515053 T C 0.632143 6.3690e-06
12:25516948 T C 0.103892 -1.3005e-05
12:25517920 C A 0.904424 2.7346e-06
12:25520438 C A 0.171983 -3.0108e-05
12:25521749 A G 0.449722 1.1681e-05
12:25526697 T C 0.202004 -8.3841e-06
12:25530514 G A 0.038598 1.8263e-05
12:25533684 A C 0.098394 1.6866e-05
12:25537855 C G 0.033658 -8.4444e-06
12:25541519 G A 0.688372 1.6033e-05
12:25545798 A G 1.757103 7.7778e-06
12:25550866 C T 0.353667 -9.9718e-06
12:25555070 C T 0.799652 -1.8696e-05
12:25569629 C T 1.627332 -1.0874e-05
12:25574646 A G 0.824542 7.1844e-07
12:25577192 G A 0.705266 1.5855e-05
12:25586183 T C 0.106894 -3.3145e-05
12:25592013 T C 0.022789 -7.4413e-06
12:25592601 A G 0.025332 -8.0789e-06
12:25594340 C T 0.141977 -2.7931e-05
12:25594508 T G 0.086440 -2.9012e-06
12:25595255 G T 0.055913 2.7404e-05
12:25599858 G C 0.908769 -8.1202e-06
12:25600690 C T 0.036847 3.5672e-05
12:25601403 T C 0.416794 2.9797e-05
12:25601823 G A 0.857031 1.9313e-05
12:25604809 A G 0.160026 -3.2752e-06
12:25614860 G A 0.576705 -2.5898e-05
12:25620127 C T 0.160101 3.2470e-07
12:25622858 A C 0.139610 4.7251e-06
12:25624039 C T 0.051705 2.2405e-05
12:25628017 T C 0.177073 9.9228e-06
12:25634175 A C 1.205849 1.7891e-05
12:25636020 T C 0.084462 -9.3444e-06
12:25646284 C T 0.515797 2.5813e-05
12:25651899 G A 0.450048 9.9775e-06
12:25669357 G C 1.592803 -3.3108e-05
12:25671759 A T 1.673049 -1.0573e-05
12:25675733 T C 0.022670 9.4635e-06
12:25675917 C T 0.833198 1.2629e-05
12:25681286 T C 0.247935 2.1574e-05
12:25684733 T C 1.705929 -4.9484e-06
12:25702478 T C 0.027858 -1.0047e-05
12:25704893 G A 1.442735 -2.4669e-05
12:25708776 T C 0.021636 -1.8682e-06
12:25721906 T C 1.779199 -5.0877e-06
12:25726071 C A 1.686849 -4.1405e-06
12:25731247 T C 0.057450 2.9973e-05
12:25731383 T C 0.064478 -1.9099e-05
12:25733097 G A 0.290865 1.5325e-05
12:25737359 C A 0.182822 1.1171e-05
12:25745687 T C 0.557676 1.1465e-05
12:25756664 A C 0.045782 2.2359e-06
12:25764705 A G 1.338779 -2.3517e-05
12:25765127 G C 0.135854 3.2274e-05
12:25767407 A C 0.099265 1.6142e-05
12:25770359 C T 0.132794 -1.7392e-05
12:25770696 C G 0.048927 -3.6816e-06
12:25773792 T C 0.119500 -2.8653e-05
12:25779922 C T 1.382837 1.8241e-05
12:25780440 C T 0.035141 -4.1569e-07
12:25782002 C T 1.501885 4.7192e-06
12:25792213 C T 1.278670 1.0186e-05
12:25794434 T G 0.104936 1.0373e-05
12:25795513 G A 0.051259 -1.3463e-05
12:25811125 A G 0.104439 1.4382e-05
12:25826022 T C 0.044765 -3.7567e-06
12:25835245 T C 0.118239 -3.5666e-05
12:25843292 T C 0.023581 -1.3611e-06
12:25852474 A G 0.144917 1.5484e-05
12:25860721 A G 0.190319 -2.5064e-06
12:25869516 T C 0.034437 -1.7338e-05
12:25869555 A G 0.057219 -1.1221e-05
12:25870341 C T 0.025468 2.7865e-05
12:25875795 T C 0.177287 1.7303e-07
12:25876456 C A 0.052204 6.6106e-05
12:25883552 T C 0.149341 1.6222e-06
12:25884008 C T 0.100189 -3.5578e-06
12:25905089 C G 0.037265 -5.3321e-07
12:25905595 C T 0.053884 2.8892e-05
12:25916737 C T 0.043215 7.3876e-07
12:25923682 C T 0.317897 7.8773e-06
12:25925645 T C 0.160261 -1.7981e-05
12:25927930 G T 0.208328 4.9661e-06
12:25962338 A G 0.032795 -2.7355e-06
12:25968801 T C 0.047047 1.0782e-05
12:25970248 G A 0.334332 2.0973e-06
12:25977620 A C 1.804684 1.7856e-05
12:25979805 T C 0.020528 2.0998e-06
12:25982441 A G 0.155766 -2.9262e-05
12:25982690 G A 0.291790 -1.1599e-05
12:25986789 A G 0.132318 -8.6480e-06
12:25988923 C T 0.427888 4.6474e-07
12:25990079 C A 0.617744 -5.2193e-06
12:25993804 C T 0.356951 -1.8915e-06
12:25994135 A G 0.265921 2.3875e-05
12:25995388 A G 0.127490 1.1814e-05
12:26001521 C T 0.236447 -1.5656e-05
12:26005088 C T 0.042372 -1.1552e-05
12:26006949 T C 0.740944 -8.6108e-06
12:26016838 T C 1.366307 4.8963e-06
12:26022804 C T 0.068993 -1.8467e-05
12:26029312 T C 0.069013 -1.3864e-05
12:26031699 T G 0.033216 2.9283e-06
12:26039635 T C 0.672216 7.3248e-06
12:26041012 C G 0.207022 2.3291e-05
12:26041050 G A 0.418474 -9.7430e-07
12:26043525 G A 1.761237 4.6013e-06
12:26048014 G A 0.245284 -1.9712e-05
12:26049250 T C 0.020297 2.1092e-05
12:26051981 A G 1.627879 2.4878e-05
12:26052872 T G 0.224640 3.6296e-05
12:26055082 G A 0.058508 2.0523e-05
12:26058772 A C 1.838542 6.5628e-06
12:26077124 A G 0.050464 6.0800e-06
12:26078947 C T 0.048090 -2.5484e-06
12:26085053 G A 1.649322 7.8024e-06
12:26086680 T C 0.026049 -4.5242e-06
12:26086923 G T 0.186800 3.7079e-06
12:26095045 C T 0.111827 8.9824e-06
12:26097904 G A 0.055393 -3.3926e-05
12:26106977 G T 0.057141 2.3505e-06
12:26107526 A G 0.105731 1.9256e-05
12:26107847 A C 0.034189 -1.9044e-06
12:26110146 A G 0.046839 -1.2397e-05
12:26116594 G C 0.185590 -5.2713e-06
12:26122813 C T 1.840161 -8.2238e-06
12:26124839 C T 0.021800 -2.4875e-06
12:26126344 G T 0.087528 -8.7085e-07
12:26130822 C A 0.944868 -2.5467e-05
12:26139403 G A 0.262616 3.0741e-06
12:26139782 G A 0.054523 -3.0175e-06
12:26162211 A G 0.200651 1.0023e-05
12:26190153 G A 0.035593 6.7122e-06
12:26192156 T G 0.028480 1.1457e-05
12:26192355 C T 0.060694 8.9535e-06
12:26199972 G A 0.066973 2.5019e-05
12:26201163 A C 1.693900 -1.5335e-05
12:26217272 A G 0.046377 2.9753e-05
12:26220291 A G 0.216341 -1.8732e-05
12:26222768 G A 0.513774 2.5186e-05
12:26223438 A G 1.580187 4.8811e-06
12:26226333 G T 0.031064 2.0350e-06
12:26228118 G A 0.041383 -7.9222e-06
12:26230847 A C 0.318070 1.1299e-05
12:26239910 G C 0.543812 1.3937e-05
12:26241860 C T 0.814550 -2.5774e-05
12:26244994 A G 0.135136 9.2334e-06
12:26249199 T C 0.056675 6.2584e-07
12:26250665 G A 0.081970 1.2173e-05
12:26256670 C T 0.439961 -3.4671e-05
12:26257411 A G 0.358715 4.7056e-05
12:26259919 A G 0.706888 2.5928e-05
12:26260398 G A 0.053452 1.3768e-06
12:26262137 C T 1.759809 2.7910e-05
12:26265632 A G 1.182370 9.7794e-05
12:26267735 A G 0.032869 -1.2829e-05
12:26268928 G A 0.066337 -2.1687e-06
12:26277420 C G 0.041417 -7.1652e-06
12:26281230 C T 0.304485 -2.3319e-05
12:26286351 G A 0.038432 -8.8314e-06
12:26295212 T G 0.033624 -8.0373e-06
12:26297275 A G 0.027943 -1.2125e-05
12:26298484 T C 0.594918 -2.5921e-05
12:26301485 A G 1.926122 1.3819e-06
12:26308541 T C 0.162423 3.9202e-06
12:26311776 G T 0.095137 2.1798e-05
12:26321846 C G 0.089147 1.2123e-05
12:26323322 A G 0.102967 1.1916e-05
12:26332746 C T 0.049212 1.1002e-05
12:26337834 A C 0.493681 -2.6564e-05
12:26338060 T C 0.443735 -1.1059e-05
12:26338294 C A 1.062305 3.5874e-05
12:26342519 C T 0.053982 -2.4600e-05
12:26344892 T C 0.021983 -1.6735e-05
12:26346834 T C 0.063889 2.3938e-06
12:26349704 G A 0.346490 -1.4937e-05
12:26355696 A G 0.038812 5.1436e-06
12:26356406 C T 0.158524 7.5877e-06
12:26358702 T C 0.085886 5.0905e-06
12:26358856 C T 0.274733 -5.1153e-06
12:26365938 C T 0.464365 3.8136e-06
12:26366272 G A 0.083853 1.6633e-06
12:26366830 C T 0.915110 -4.1763e-05
12:26375766 A G 0.579819 7.0214e-06
12:26383834 A G 0.079950 1.8415e-06
12:26383959 A G 0.080117 2.7397e-06
12:26384555 T C 1.036602 3.1446e-05
12:26388167 T C 0.125324 9.8481e-06
12:26389242 C T 0.353112 -6.4329e-05
12:26392080 G A 0.366164 3.7959e-05
12:26393379 C T 1.963092 -1.9347e-06
12:26396745 A G 0.050640 -4.5845e-06
12:26398341 T G 0.114428 -4.0167e-06
12:26399829 T C 0.321334 -1.1177e-05
12:26401021 G A 0.144343 2.7082e-06
12:26418465 T C 0.041726 6.6868e-06
12:26422861 C T 0.098003 -1.4690e-05
12:26423756 G A 1.955041 -1.2698e-06
12:26423929 A C 0.077829 9.2864e-06
12:26425021 C T 0.035583 -1.2857e-05
12:26426420 C T 1.472025 8.5621e-06
12:26428044 A G 0.071726 1.5270e-05
12:26430949 G A 0.061547 -9.1478e-06
12:26431467 C A 0.143054 1.4654e-05
12:26433582 C T 0.283399 1.8724e-05
12:26440451 A G 0.048917 8.9920e-06
12:26440746 A G 0.028871 2.1125e-06
12:26444373 A G 0.411746 -2.8600e-05
12:26446481 A G 1.483292 2.7619e-05
12:26453283 G A 0.483499 7.4839e-06
12:26453764 C T 0.467550 2.4431e-05
12:26476562 C A 0.835207 2.8481e-05
12:26485639 A G 0.718906 3.4200e-07
12:26488957 A G 0.029351 -1.3890e-05
12:26493670 C T 0.111232 -2.5674e-06
12:26493814 T C 0.540106 -1.7346e-05
12:26494448 C T 0.091554 -2.2587e-06
12:26509980 A G 0.099163 2.4771e-05
12:26510514 T C 0.191903 1.3809e-05
12:26510587 T C 0.045575 -3.3527e-06
12:26516893 T C 0.330181 -2.0829e-05
12:26517979 T C 1.587449 -1.3029e-06
12:26523923 G A 0.416267 -3.3310e-06
12:26524413 T C 0.069574 -3.7944e-06
12:26524769 G A 0.027807 -5.4253e-06
12:26524983 T C 0.022048 1.3311e-05
12:26532354 C T 0.420827 -1.1371e-06
12:26537202 C T 0.199842 -2.7076e-05
12:26539880 A G 0.602622 -6.5335e-06
12:26541840 C T 0.222835 4.9062e-05
12:26544149 G C 0.022235 4.1599e-06
12:26545646 T A 0.131957 -9.9139e-06
12:26547277 C T 0.638096 6.9727e-06
12:26551649 C A 0.111977 2.7842e-05
12:26555054 A G 0.099241 1.7965e-05
12:26555158 G A 0.551546 -6.8865e-05
12:26555730 C T 0.171229 1.3534e-05
12:26556175 C T 0.174751 -1.0373e-05
12:26574686 G A 1.068428 9.7837e-06
12:26576529 C T 0.086366 -3.6101e-06
12:26584346 A G 1.910180 -4.7744e-05
12:26586829 G A 0.140759 -3.0912e-06
12:26588880 T G 0.126858 -3.3302e-06
12:26593415 T C 0.124179 2.7325e-05
12:26593765 A G 0.046758 2.0191e-06
12:26594948 T C 1.829944 -2.6446e-07
12:26597033 G T 0.159996 -8.2917e-06
12:26604893 T C 1.797326 -1.0242e-05
12:26610480 T C 0.028956 -1.7568e-05
12:26613002 T C 0.026920 -2.4229e-05
12:26621565 C T 0.049321 -1.6000e-05
12:26622454 T C 0.063699 2.9179e-05
12:26622942 C T 0.182655 -3.5054e-05
12:26631217 A G 0.051885 -1.4353e-05
12:26636386 G A 1.811487 -1.2574e-05
12:26638338 T C 0.037874 -6.5992e-06
12:26641513 T C 0.301309 1.0366e-05
12:26643828 G A 0.106459 -1.1086e-05
12:26644020 A G 0.194300 -1.3304e-06
12:26644772 A C 0.042637 -2.0086e-06
12:26645451 C T 0.040128 1.2795e-05
12:26655775 T C 0.972465 -1.0355e-05
12:26668588 T C 0.182448 -3.0736e-05
12:26668668 A G 0.086702 -1.4122e-05
12:26675355 A G 0.466065 1.7815e-05
12:26676748 C T 0.119001 -9.7152e-06
12:26686874 A G 0.047275 2.2314e-05
12:26696243 G T 1.543278 3.2133e-05
12:26698105 C T 1.758137 1.3625e-05
12:26704127 G A 1.094950 -1.2609e-05
12:26716566 T C 0.087205 2.8220e-05
12:26722911 T G 0.103021 2.2715e-05
12:26728431 G A 0.052748 2.8247e-07
12:26728515 G A 0.332948 -9.2458e-09
12:26730959 T C 1.658546 -1.1855e-06
12:26731250 C T 0.177637 2.4472e-05
12:26734696 G A 0.181952 -3.3209e-05
12:26745119 A G 0.298457 8.1709e-06
12:26745567 C T 0.057729 -4.5458e-06
12:26745859 C T 0.322490 -9.8642e-06
12:26755546 T C 1.463974 -1.9375e-05
12:26756606 G C 0.171960 2.9269e-05
12:26757750 T C 0.129098 -2.0406e-05
12:26759254 C T 1.372182 -8.4167e-06
12:26787373 C T 0.143942 -1.0204e-05
12:26788651 T C 0.055750 7.1286e-06
12:26790941 G A 0.448729 -2.5883e-05
12:26792961 T G 1.599294 -1.0156e-05
12:26809412 G T 0.190485 -1.8209e-05
12:26810816 G T 0.320355 8.0008e-06
12:26811045 C T 0.331622 -4.2697e-06
12:26834858 A G 0.089327 1.9225e-05
12:26839747 G A 1.667790 8.5495e-06
12:26843744 C T 0.050328 -1.3543e-06
12:26846296 C T 0.041393 8.8758e-06
12:26849662 C T 0.052633 -6.0119e-07
12:26850168 G T 0.132104 -1.0382e-05
12:26852144 C A 0.359657 -9.3697e-06
12:26863180 G A 0.090034 -1.7172e-05
12:26863918 C A 0.244791 1.4623e-05
12:26872278 T C 0.122152 3.2130e-06
12:26876425 A G 0.021521 -2.4306e-05
12:26887731 G A 1.660841 -8.9085e-06
12:26898311 T C 0.043678 -1.5217e-05
12:26903022 A G 1.070033 -2.3191e-05
12:26903454 C T 0.472093 -2.0988e-05
12:26911426 G A 0.054594 2.5752e-07
12:26927565 C T 1.029633 -1.6433e-05
12:26936465 C T 0.471647 -1.9388e-05
12:26943416 T C 0.473908 1.2404e-05
12:26944110 T C 1.578874 -1.7769e-05
12:26956317 T C 0.310863 -8.7677e-06
12:26959427 C T 0.334145 -3.5138e-05
12:26960821 C A 0.297651 5.8871e-05
12:26968398 G A 0.032523 2.6127e-06
12:26969769 G A 0.285429 -1.7827e-05
12:26975759 C A 0.551968 2.5078e-05
12:26983350 T G 0.414064 9.7696e-06
12:26986984 G A 0.406541 1.1552e-05
12:26991744 G T 0.562946 1.8195e-05
12:26991923 G A 0.079852 -9.6592e-06
12:26992407 A G 0.282896 6.1570e-05
12:26994490 A G 0.075806 8.0910e-06
12:27000405 G A 0.202082 -3.0142e-05
12:27003953 T C 1.560865 -3.6197e-06
12:27007650 C T 0.365539 2.6310e-05
12:27009962 G C 1.819378 -3.6318e-06
12:27010243 C A 0.049862 -5.2150e-07
12:27015543 C T 0.566057 1.1861e-05
12:27016294 T C 0.051096 2.8644e-05
12:27023986 G A 0.243264 -3.7481e-05
12:27027742 T C 0.076703 -1.1324e-05
12:27027828 G A 0.095929 -1.0711e-05
12:27029743 C A 0.061945 1.3122e-05
12:27034913 A G 0.421129 3.2372e-05
12:27038010 C A 0.052398 3.0350e-06
12:27047748 T C 0.087287 -9.4964e-06
12:27048507 T C 0.026573 -6.9038e-06
12:27050208 C T 1.541935 -1.1557e-05
12:27052298 T A 0.023778 -8.2117e-06
12:27064785 C A 0.105327 4.2799e-06
12:27068983 T A 0.090768 2.5862e-06
12:27069174 C T 0.034396 -5.6514e-06
12:27079401 A C 0.050583 2.3270e-05
12:27085287 T C 0.940442 2.0500e-05
12:27090550 C A 0.249459 -6.4889e-06
12:27093110 A G 0.101566 -1.9952e-05
12:27099677 A G 0.654238 -3.6762e-05
12:27106808 A G 0.137438 -2.6525e-05
12:27109655 G A 0.094097 2.7110e-06
12:27130165 A C 1.768057 1.6884e-05
12:27132993 C T 0.208644 -1.2377e-06
12:27136626 T G 0.272989 2.3371e-05
12:27136993 T C 0.266886 -1.8731e-05
12:27143508 A G 0.202861 -2.8215e-06
12:27143579 T C 0.381677 8.5581e-06
12:27146442 G A 1.497404 -3.0112e-05
12:27154171 T G 0.162885 -1.0676e-05
12:27154370 T C 0.022616 8.2696e-06
12:27154612 T C 1.008200 -1.9571e-05
12:27158721 C G 0.352575 -3.4813e-05
12:27169098 C T 0.091023 8.1037e-06
12:27171211 G A 1.882907 -1.3085e-05
12:27175342 T C 0.065436 2.4655e-06
12:27175669 C T 0.079100 -9.6832e-06
12:27198710 G A 0.097419 -2.6962e-05
12:27212456 G A 0.034889 9.0975e-06
12:27232119 G T 1.882115 -9.9320e-06
12:27234200 C T 0.946089 -3.4915e-06
12:27234914 A G 0.256350 -1.1355e-05
12:27235279 A G 0.184444 -6.1206e-06
12:27236548 C G 0.069992 -1.4446e-05
12:27242492 T C 0.257727 1.0549e-06
12:27255622 C T 0.042229 8.6052e-06
12:27257102 C A 0.030224 5.7275e-06
12:27265017 C T 0.219884 -1.6223e-05
12:27276628 T C 0.145506 -3.5667e-05
12:27282440 G T 0.087549 -2.8436e-05
12:27298158 A G 0.052840 1.8353e-05
12:27305310 G A 0.690694 3.4783e-06
12:27305982 T C 0.087698 1.2740e-05
12:27316187 A C 1.195619 -1.2573e-05
12:27334607 G A 0.064090 2.7500e-05
12:27337107 G A 0.118579 1.0133e-05
12:27351761 C G 0.534605 2.9538e-05
12:27356899 A G 0.107281 1.5012e-05
12:27367675 C G 0.034699 9.1024e-06
12:27377961 C T 0.040822 8.8363e-06
12:27380780 T C 0.683626 8.3218e-06
12:27390704 G A 0.259916 -1.2794e-05
12:27407655 T C 0.563687 -3.3351e-06
12:27410422 C T 0.059222 -1.6379e-05
12:27412899 C T 0.202745 -3.3638e-06
12:27414185 G A 0.132121 1.8085e-05
12:27433930 A G 0.086495 1.7325e-05
12:27443952 T C 0.824301 -3.0937e-05
12:27465252 A G 0.335828 -4.3705e-06
12:27470682 T C 1.764307 1.8222e-05
12:27470788 T C 0.442103 4.5285e-05
12:27495440 G T 0.197978 -8.4697e-07
12:27495929 T C 0.133814 1.8543e-05
12:27501106 A G 0.876297 -1.9894e-05
12:27520269 A G 0.343212 3.2394e-05
12:27522240 T G 0.068860 4.5244e-06
12:27530778 A G 0.377367 1.2444e-05
12:27530846 T G 0.063403 -1.6806e-05
12:27540204 G A 0.096633 -5.7692e-06
12:27541710 C T 0.065929 6.4852e-06
12:27546405 G A 0.330429 9.2614e-06
12:27550710 A G 1.813782 3.6388e-07
12:27553566 G A 0.103144 -1.1893e-05
12:27553903 G T 0.130390 2.8321e-05
12:27555335 A G 0.103137 -1.0933e-05
12:27565146 G A 1.592460 -1.9608e-05
12:27568160 G T 0.056757 1.2793e-05
12:27578746 C T 0.269742 -3.4964e-07
12:27590602 T C 0.174173 3.1244e-08
12:27591761 C A 0.055655 -1.4331e-05
12:27593619 C T 0.055560 -6.9996e-06
12:27601471 T C 0.053673 -2.5728e-06
12:27603354 C A 0.043127 -1.6557e-05
12:27605438 A G 0.119232 -1.3333e-05
12:27608318 G A 0.038479 -7.0689e-06
12:27609256 G T 1.278867 -8.5426e-06
12:27610073 T C 0.062312 -2.5832e-05
12:27614631 T C 0.184580 9.1834e-06
12:27625823 T A 1.558608 -7.0645e-06
12:27628607 T C 0.033964 -1.4047e-05
12:27634210 G A 0.047060 -6.9630e-06
12:27641473 A G 0.122815 1.1769e-05
12:27647382 T C 0.044976 -1.0950e-05
12:27656231 A G 0.140987 -4.5251e-06
12:27657161 A G 0.105697 8.1944e-06
12:27666096 A G 0.035790 -1.1157e-05
12:27681411 A C 0.039322 -3.9091e-05
12:27683816 A G 0.976361 -1.1107e-05
12:27687714 C A 0.376561 -1.3764e-05
12:27693851 T A 0.976113 -8.1675e-06
12:27708304 C T 0.188969 -1.2324e-05
12:27714655 G C 0.039407 -1.0682e-05
12:27715713 A G 0.080593 -1.9843e-05
12:27724333 T C 0.741559 1.5527e-05
12:27729722 T C 0.066174 1.9481e-06
12:27738434 G T 0.651508 -1.3803e-05
12:27742240 G T 0.053911 -1.5196e-06
12:27742285 G A 0.096633 6.7094e-06
12:27743602 A G 0.573227 1.2903e-05
12:27746280 C T 0.180837 -2.9038e-05
12:27756332 A G 0.083275 2.4858e-05
12:27757425 C T 0.241197 -2.4435e-05
12:27757515 T C 0.114649 -1.8031e-05
12:27763905 A G 0.578956 4.3680e-06
12:27767597 G A 0.066045 -1.8020e-05
12:27767913 A G 0.622089 -1.2847e-05
12:27774853 C T 1.907453 1.4672e-05
12:27783723 C T 0.720562 1.9275e-05
12:27784657 T C 0.055540 -1.0047e-05
12:27788795 G A 1.174567 1.6050e-05
12:27790632 A G 0.452839 -3.7324e-06
12:27798349 T C 0.099812 -5.7084e-06
12:27799008 G T 0.060459 -2.4555e-06
12:27799861 T C 0.046669 -8.3745e-06
12:27800327 T C 0.103691 -8.1913e-06
12:27800404 G A 0.444081 5.4262e-06
12:27801614 C A 0.067384 -1.4285e-05
12:27806620 C T 0.101131 6.4840e-06
12:27810329 G A 0.136394 7.3957e-06
12:27810765 G T 1.622871 6.4216e-06
12:27817525 C T 0.217408 -1.8698e-05
12:27818405 C T 0.115128 6.4998e-06
12:27818770 A G 0.394835 3.7946e-06
12:27821856 T C 1.101158 -5.0201e-07
12:27825168 C A 0.484740 3.2642e-06
12:27825979 A G 0.054469 -1.6009e-05
12:27831433 G A 0.033866 7.4008e-06
12:27832062 G T 0.041961 -2.2651e-06
12:27832347 A C 0.311135 -1.0418e-05
12:27832582 A G 0.020028 -5.1928e-06
12:27833684 G A 0.153016 -2.0467e-05
12:27842380 G A 0.084623 -3.0208e-06
12:27845174 G C 1.743395 1.5260e-05
12:27848777 C T 0.100577 9.8499e-06
12:27849795 T C 1.214355 3.2533e-05
12:27850113 T A 0.373073 -4.7165e-06
12:27851134 A C 1.218898 3.2518e-05
12:27851984 T C 0.115176 -1.0435e-05
12:27852430 C T 1.576950 3.9744e-05
12:27862081 A G 0.337789 3.0673e-06
12:27864717 G A 1.054768 3.7121e-05
12:27867699 C T 0.069006 -4.0254e-06
12:27867727 A G 0.338728 6.0611e-06
12:27874277 C T 1.368483 3.9551e-05
12:27893067 G A 0.181965 6.5224e-07
12:27897035 G T 1.277803 5.7862e-05
12:27902194 T C 0.039139 3.6225e-06
12:27906837 A G 0.985918 2.0456e-05
12:27909254 G A 0.111858 8.1222e-06
12:27910394 G A 1.309122 2.2907e-05
12:27915718 T A 0.984878 2.3440e-05
12:27916224 G A 0.324720 2.1662e-06
12:27921968 T G 1.204918 1.1067e-05
12:27934701 T C 0.338636 2.6308e-05
12:27937765 G A 0.118678 -2.2911e-05
12:27939355 A G 1.553875 6.0855e-06
12:27940523 T G 1.102484 -7.8445e-07
12:27946919 C T 0.435204 7.4423e-06
12:27958810 T C 0.070812 -3.5972e-06
12:27958908 T C 0.132627 4.2741e-06
12:27959998 A G 0.391221 1.0524e-05
12:27962765 G A 0.302234 -1.2947e-05
12:27962981 C T 0.306089 2.5735e-06
12:27963259 T C 0.085407 8.0797e-06
12:27965150 T C 0.391799 7.7441e-06
12:27965521 G A 0.473316 1.7718e-05
12:27966453 G A 0.828261 1.8365e-05
12:27969286 A T 0.783659 2.0969e-05
12:27969439 A C 0.502334 -3.8089e-05
12:27969591 C G 1.227744 -8.4093e-07
12:27971113 A G 0.390939 1.0052e-05
12:27972012 C T 0.798299 -5.9622e-06
12:27973513 T C 0.186718 8.8241e-06
12:27974983 T G 0.078233 9.8445e-06
12:27976395 T C 0.052871 -1.6645e-05
12:27976899 A G 0.355302 6.4900e-06
12:27979103 T C 0.031608 1.9715e-05
12:27983388 G A 1.276837 -1.1350e-05
12:27983485 A C 0.332237 5.0143e-06
12:27983494 T C 0.058933 8.8871e-06
12:27991165 A G 1.906362 1.8675e-05
12:27994433 A G 0.112915 -6.5849e-06
12:28005654 A G 0.404919 -4.5617e-07
12:28012003 C G 1.498757 1.5158e-05
12:28017188 G A 0.095950 -2.1952e-05
12:28025196 C A 0.411375 -3.8391e-06
12:28026023 T G 0.343943 8.5878e-06
12:28038987 G A 0.057297 -1.5077e-05
12:28048524 G A 0.895687 -1.8990e-05
12:28051099 C T 0.223079 6.6375e-06
12:28052597 T G 0.046775 9.2794e-06
12:28054662 A G 0.331496 -5.6219e-06
12:28064296 G A 0.220312 -8.5728e-06
12:28072352 A G 1.799992 6.6029e-08
12:28084819 A G 0.038098 3.0919e-05
12:28094398 C T 1.508899 2.0640e-05
12:28100816 G T 0.045143 -8.7222e-06
12:28105082 A G 0.594796 1.0297e-05
12:28110444 T C 1.182431 -1.2043e-05
12:28112256 T C 0.488055 6.0313e-06
12:28115095 T C 0.372559 -7.3692e-06
12:28118847 A C 1.260834 3.3571e-05
12:28119561 T C 1.083959 5.5661e-05
12:28121063 T C 0.039584 -2.1373e-05
12:28122893 G A 0.586956 9.8140e-06
12:28123858 G A 0.023238 6.3285e-06
12:28127895 T G 0.047934 -2.8034e-07
12:28127976 T G 0.061044 -1.4319e-05
12:28129134 A G 0.024883 -9.2294e-06
12:28132906 G A 0.451636 -4.2583e-05
12:28135469 A G 0.046656 5.2375e-06
12:28146926 A G 0.047105 4.8569e-06
12:28147129 C A 0.032390 -1.3097e-05
12:28147960 T C 1.976772 1.4779e-05
12:28153018 G A 0.242907 -4.5617e-05
12:28163937 G T 0.025169 2.6701e-06
12:28169306 A T 0.251747 -7.2744e-07
12:28170942 C T 0.102814 -1.7231e-05
12:28180308 T C 0.038007 1.2593e-05
12:28185648 C T 0.125419 9.1874e-08
12:28191348 T G 0.558455 -2.2830e-05
12:28192989 A G 0.662615 1.6268e-07
12:28194831 T C 0.570446 -1.3114e-05
12:28195125 G A 0.087583 -1.5527e-05
12:28206052 A G 0.059252 2.0584e-05
12:28206523 G T 0.113428 -9.2710e-06
12:28214684 A G 1.558696 -2.1019e-05
12:28218568 T C 0.140304 2.8269e-05
12:28221974 G A 0.952130 -2.8324e-05
12:28224716 G A 0.389099 -8.9829e-06
12:28225088 T C 0.030371 -2.7370e-06
12:28227421 T C 0.455093 1.0424e-05
12:28228567 A G 1.377435 -2.4617e-05
12:28234023 G A 0.757582 -3.1773e-05
12:28234379 G A 0.044174 -6.0522e-07
12:28235066 A C 0.166071 -9.6931e-06
12:28238899 A G 0.180157 -1.0401e-05
12:28240440 A G 1.379002 -2.2966e-05
12:28250549 G A 0.030211 1.1741e-05
12:28251240 A G 0.074667 2.4570e-05
12:28254212 G T 0.460445 2.2949e-06
12:28259441 T C 0.022541 8.0945e-06
12:28267592 G T 0.099635 -3.3738e-06
12:28268546 A C 0.039112 -1.2593e-05
12:28269642 A G 1.160210 -7.0874e-06
12:28274046 C T 0.104269 7.2521e-06
12:28275831 T C 0.026301 1.5146e-05
12:28283557 T C 1.163599 -2.1974e-05
12:28288053 A C 0.028684 1.7237e-05
12:28288716 T C 0.210099 -3.7362e-05
12:28291068 T C 0.552192 -3.8675e-06
12:28296711 T C 0.468839 2.9651e-05
12:28299721 A G 0.038197 4.1692e-06
12:28308377 A G 0.085077 6.0647e-06
12:28309545 C T 0.042097 2.3042e-06
12:28313064 T C 0.140409 -4.1888e-06
12:28318717 T C 0.031132 1.1790e-05
12:28337656 C A 0.502698 -5.3949e-06
12:28355734 T C 0.632894 -2.0643e-05
12:28392212 G A 1.162695 -1.3328e-05
12:28395622 T G 0.103637 6.1056e-06
12:28419073 A C 0.132454 1.3878e-05
12:28421760 C T 0.042855 -2.3865e-06
12:28446334 A G 0.023530 6.7734e-06
12:28466773 T G 0.572136 -2.1874e-05
12:28476751 G C 0.076204 -7.6982e-06
12:28507758 A G 0.025451 1.6202e-05
12:28507879 C T 0.040601 1.0058e-05
12:28528976 T C 0.439179 3.3038e-05
12:28538435 C T 0.619985 -1.7270e-05
12:28544644 T G 0.097079 -1.5560e-06
12:28548472 C T 0.247626 -3.3869e-06
12:28556747 A G 0.035328 -1.3756e-05
12:28563817 A G 0.029793 1.4106e-05
12:28580923 T C 0.066606 3.9336e-06
12:28586251 C T 0.050222 -1.1660e-05
12:28591241 C G 0.167880 4.4158e-06
12:28603112 G A 0.031272 1.9407e-05
12:28605426 A G 1.538610 1.3846e-06
12:28609142 A G 0.026022 1.7741e-05
12:28611799 T C 0.154797 1.2696e-05
12:28617212 C T 1.700363 3.2327e-07
12:28617706 A G 0.025845 1.6478e-05
12:28624493 T C 1.912710 -9.6608e-08
12:28627209 C T 0.211374 -3.4973e-06
12:28661655 G A 0.643964 -1.9896e-05
12:28662288 C T 0.043773 -5.0875e-06
12:28664139 G A 0.029742 1.8370e-05
12:28682729 G A 0.185137 -1.8172e-05
12:28693801 T C 0.057505 5.8567e-06
12:28695510 A G 0.104953 1.3243e-06
12:28701096 G T 0.031108 2.0390e-05
12:28703833 A C 1.519775 -5.5994e-06
12:28708880 A T 0.102539 -1.7890e-05
12:28716105 C A 0.020409 4.4226e-07
12:28716777 C T 0.906522 1.4731e-05
12:28726635 A G 0.702784 -1.9472e-05
12:28732324 C T 0.096552 4.3017e-05
12:28739845 A G 0.912329 1.5096e-05
12:28741743 C A 0.545182 3.4034e-05
12:28744305 T C 1.782877 -2.3139e-05
12:28744922 C A 1.039438 1.3205e-05
12:28745330 A G 1.877198 2.0136e-05
12:28751864 C A 0.157752 -1.8163e-06
12:28752435 G C 0.518432 -4.4740e-05
12:28755629 G A 0.243774 2.1966e-05
12:28757415 T C 0.068479 -3.9784e-05
12:28760935 G A 0.733838 -1.8536e-05
12:28763210 C T 0.600776 3.9244e-06
12:28768399 C T 0.033587 -7.9575e-06
12:28781137 A G 0.043528 2.9915e-05
12:28783989 C T 0.083160 1.2372e-05
12:28802448 C A 0.116152 -1.0117e-05
12:28810360 T C 0.063570 2.3736e-05
12:28818038 A C 0.172551 -1.0329e-05
12:28833981 C T 0.825314 -9.7124e-06
12:28837223 G A 0.021082 -8.3792e-06
12:28858820 T C 0.214369 3.5274e-05
12:28859218 C A 0.659661 3.4265e-05
12:28879875 T C 0.031615 8.0760e-07
12:28882979 G A 0.266386 1.5386e-06
12:28883701 A C 0.032295 5.3132e-06
12:28885237 T C 0.378859 4.7581e-06
12:28895733 A G 0.020685 2.0000e-06
12:28921691 A G 1.227693 2.7780e-05
12:28927115 C A 0.109804 8.4084e-06
12:28927310 A G 0.033968 -1.1931e-05
12:28928139 G T 0.039214 -1.4370e-05
12:28946569 C T 0.440736 2.9511e-05
12:28949061 T C 0.260396 1.0950e-05
12:28955258 A G 0.283528 -1.0834e-05
12:28972006 C A 0.056128 -1.3346e-05
12:28975722 A G 0.227836 2.4620e-05
12:28976307 C T 0.175227 -1.4286e-05
12:28976576 G T 0.086216 -3.4274e-07
12:28978196 C T 0.043514 3.9090e-06
12:28980154 T C 0.141443 8.7898e-07
12:28981043 G A 0.932452 -2.5608e-06
12:28981383 A G 0.548786 -1.4680e-05
12:28981812 T G 0.336837 7.1917e-06
12:28983872 C T 0.033036 -1.0600e-06
12:28999680 A G 0.071471 -3.2255e-06
12:29000214 T C 1.768720 8.9871e-06
12:29002050 C T 1.802481 5.0190e-07
12:29004358 G A 0.048631 8.6419e-06
12:29008173 C T 0.468533 8.7460e-07
12:29014956 A G 0.047536 5.0538e-06
12:29015714 G A 0.034127 -1.3560e-05
12:29017147 C T 0.055900 -1.3347e-07
12:29018318 A G 0.873588 -2.6126e-06
12:29018839 G A 1.937307 -1.7678e-05
12:29024140 T C 0.027630 6.1748e-06
12:29025658 G A 0.100220 2.9363e-06
12:29028299 G A 0.081412 2.7403e-07
12:29034109 T C 0.287074 5.0965e-06
12:29038658 C T 0.135993 -1.9088e-05
12:29048051 T C 0.245715 1.0590e-05
12:29049038 T C 0.047370 -4.2467e-06
12:29052910 A G 0.936287 -2.8048e-05
12:29054370 A G 0.025267 -3.6766e-08
12:29057996 G A 0.096654 -2.4380e-06
12:29068295 A C 0.072943 -9.7118e-06
12:29068354 A G 1.638147 4.0063e-06
12:29068451 A G 0.365943 2.7472e-05
12:29069410 A G 0.053867 -3.4972e-06
12:29087700 A C 0.020022 -3.4442e-05
12:29092085 A G 0.068037 -2.7308e-06
12:29093524 C T 0.512887 -2.4819e-05
12:29095121 A G 0.088899 3.6768e-07
12:29095558 G A 0.026274 2.7235e-06
12:29098747 C A 0.190172 1.1799e-08
12:29102581 A G 0.891903 -2.0445e-05
12:29102768 A G 0.310557 4.5329e-05
12:29104328 T C 0.026706 -1.2307e-05
12:29109852 A G 0.041328 -4.6934e-06
12:29111222 T C 0.087705 -7.6628e-07
12:29111480 C T 0.380206 3.7224e-06
12:29112514 A G 0.720728 -2.5123e-05
12:29113629 G A 0.027624 -6.7215e-06
12:29113767 A G 0.261185 -9.4516e-06
12:29115400 C T 0.392720 -3.1263e-05
12:29117105 A C 0.072603 2.5836e-06
12:29118776 T C 0.959501 3.7551e-06
12:29121006 A G 0.083343 4.4698e-06
12:29130757 C T 0.029051 -2.2112e-05
12:29134418 G A 0.057763 3.7231e-05
12:29135230 A G 1.154580 -1.0439e-05
12:29137799 T G 0.424573 -1.2675e-05
12:29141638 T C 0.020987 -5.9559e-06
12:29153882 G C 0.037643 -7.3386e-06
12:29161741 T C 0.020154 2.7112e-06
12:29167489 C T 1.568134 -9.3275e-06
12:29173531 T C 0.048900 -4.4914e-06
12:29175565 A G 0.103542 1.0037e-05
12:29181432 C G 0.058790 1.3325e-05
12:29186735 T C 0.040427 -1.2865e-05
12:29191711 A C 0.079403 4.4135e-06
12:29191809 T G 0.027522 -2.2347e-05
12:29191884 T C 0.146029 -1.2753e-05
12:29193710 A G 0.089031 3.9581e-07
12:29200329 A G 0.045354 2.3503e-05
12:29205345 G T 0.130876 -1.3984e-05
12:29218706 A G 1.366555 -6.3318e-06
12:29233176 C T 1.600106 -1.0794e-05
12:29253319 G A 1.051667 7.7700e-06
12:29263717 C T 0.741284 -7.8216e-06
12:29264055 T C 0.088212 -5.4635e-06
12:29264373 G C 0.056145 3.7593e-05
12:29265329 A C 1.794620 3.0763e-07
12:29267773 T G 0.081130 6.1374e-06
12:29286279 G A 0.369044 -2.1349e-05
12:29298183 A C 0.213386 1.8296e-05
12:29319414 G A 0.064991 -6.3466e-06
12:29329618 G A 0.040696 -7.6784e-07
12:29334133 T C 0.051181 3.4132e-05
12:29338429 T C 0.103341 1.1621e-05
12:29347349 C T 0.039047 -1.3080e-05
12:29348105 A G 0.594537 2.4820e-05
12:29354273 A G 0.424539 1.0271e-05
12:29356396 C A 1.692438 6.7743e-06
12:29358567 G T 1.121703 -6.8525e-06
12:29358683 T A 0.065144 -2.3179e-07
12:29361537 T A 0.127619 -5.8371e-06
12:29363224 C A 0.159071 9.1076e-06
12:29366929 G A 0.027569 1.1131e-05
12:29369343 C G 0.104014 -2.3497e-06
12:29370608 A G 0.097017 4.8168e-06
12:29382674 G A 1.179857 -1.8620e-05
12:29385946 A C 0.217956 -8.0309e-06
12:29387991 G A 0.067014 1.8929e-06
12:29388570 C T 0.167417 -1.5984e-05
12:29398655 G A 0.774973 1.8068e-05
12:29399525 G A 1.054044 2.5030e-05
12:29404236 T C 0.059470 -6.0751e-06
12:29410853 T C 0.288138 7.6875e-06
12:29435480 A G 0.919989 -5.1974e-07
12:29436696 A G 0.036021 1.3957e-05
12:29469937 A G 0.033570 -4.0892e-06
12:29473616 G T 0.081749 -7.7425e-06
12:29484589 C A 0.045911 1.0901e-05
12:29488898 T C 0.050175 -6.5197e-06
12:29489564 T C 0.460316 -1.5323e-05
12:29519759 A G 0.041335 -2.8702e-06
12:29524432 T C 0.061078 -5.9524e-06
12:29529199 G T 0.179279 -2.1551e-05
12:29548372 A G 0.117773 5.8922e-06
12:29553400 A G 0.071080 1.6302e-05
12:29556339 T C 0.165361 4.8742e-06
12:29558065 A C 0.827326 -1.9351e-05
12:29565537 C T 1.353163 -7.6448e-06
12:29565580 T C 0.038765 5.5315e-06
12:29582665 G A 0.426674 -2.1936e-05
12:29584926 C T 0.040801 -6.9862e-07
12:29586984 G A 0.053850 -1.1587e-07
12:29596365 C T 0.155171 7.4973e-06
12:29596489 C G 0.059126 -1.1454e-05
12:29598480 G A 0.198648 -1.0564e-06
12:29601260 T G 0.062679 -1.0387e-05
12:29601572 G A 0.053258 3.5578e-06
12:29604392 G C 1.114897 -1.4233e-05
12:29609314 C T 0.128676 -1.5417e-05
12:29612658 G A 0.283627 -8.4272e-07
12:29617550 A G 0.284728 -1.0598e-06
12:29617643 A G 0.061795 2.1895e-05
12:29620447 G A 0.234224 -5.8084e-06
12:29630081 A G 1.713976 3.1588e-07
12:29633732 A G 1.012076 -3.5764e-07
12:29634919 C T 0.343256 -8.8907e-06
12:29639186 C T 1.152863 2.7565e-06
12:29642573 C A 0.873649 1.5641e-05
12:29643745 C T 0.135384 -3.2832e-05
12:29646070 C T 1.142663 -2.3364e-06
12:29648191 G T 0.144081 2.3612e-05
12:29648275 A G 1.061928 -7.4928e-06
12:29649427 T C 0.031720 2.4042e-05
12:29651051 T G 0.576426 2.8518e-05
12:29651771 G T 0.282858 -7.7090e-05
12:29653078 A C 0.061581 8.4956e-06
12:29653081 T C 0.200998 -9.6790e-06
12:29653718 C T 0.390249 -5.5901e-06
12:29653882 C G 0.232007 2.4240e-05
12:29654944 T G 1.162586 -3.0218e-05
12:29656309 C T 0.420262 -4.6197e-05
12:29657700 A G 0.686907 5.2921e-06
12:29659543 A G 0.314946 2.9768e-05
12:29659798 T C 0.020994 -2.4030e-07
12:29660040 C T 0.048243 1.8579e-07
12:29662568 T C 0.317095 -1.6446e-05
12:29664325 C A 0.060983 1.8038e-05
12:29667659 A G 0.569783 -3.6396e-05
12:29667744 A G 0.051004 -1.0284e-05
12:29675688 A G 1.486736 -2.1729e-05
12:29675970 C G 1.044568 2.5264e-05
12:29676941 A G 0.514784 8.7253e-06
12:29684434 A G 0.202534 6.7386e-06
12:29688836 G A 0.046945 6.1608e-06
12:29690667 C T 0.071134 8.2404e-06
12:29694216 T C 0.042158 -2.9317e-08
12:29695410 A G 0.203360 9.9737e-06
12:29703522 T C 0.031074 1.5624e-05
12:29707864 A G 0.075197 -4.5125e-05
12:29709090 T C 1.348380 -6.6369e-07
12:29712087 G A 1.979516 5.7555e-06
12:29724617 G A 0.175971 -1.4403e-05
12:29725889 C T 1.944189 -1.2085e-05
12:29736480 G A 0.483050 1.3372e-05
12:29736822 T C 0.046295 -2.6989e-06
12:29741828 C T 0.022871 4.8149e-06
12:29746746 A G 0.035426 -4.9386e-06
12:29747631 T C 0.038948 3.0517e-06
12:29748233 T C 1.231154 -3.0254e-09
12:29749551 C A 0.046231 4.0724e-06
12:29752770 T C 0.043314 -1.3435e-05
12:29761255 C T 0.051589 -1.7583e-05
12:29761307 G A 0.226353 1.4320e-05
12:29769215 T C 0.799353 -1.0622e-05
12:29770255 T C 0.598008 -2.7872e-06
12:29776054 C T 0.661503 -7.9386e-06
12:29777336 A C 0.595985 1.1965e-05
12:29777802 G A 0.058715 -4.9908e-06
12:29777881 C A 0.511333 7.2359e-05
12:29778035 A G 0.490826 4.7531e-08
12:29778260 A G 0.367925 4.9772e-06
12:29778320 T G 0.167468 1.7829e-05
12:29783676 A C 1.770267 1.3183e-05
12:29785825 C A 0.122322 1.9173e-05
12:29786826 T C 0.717298 -3.7347e-05
12:29792803 G A 0.163868 -1.2387e-06
12:29798156 T C 0.489010 6.6034e-06
12:29798520 G A 0.048679 -1.0641e-05
12:29799817 A G 0.051806 -9.8599e-07
12:29802813 C A 0.738877 -7.2118e-06
12:29805075 G A 0.105143 8.0586e-06
12:29811471 A G 0.238838 -2.7496e-06
12:29817716 C G 0.357512 -3.4463e-05
12:29818204 T C 1.053843 -1.8615e-05
12:29819084 G T 0.080698 -2.7676e-05
12:29822519 T C 1.012556 1.2870e-06
12:29827494 G A 0.558397 2.3480e-05
12:29828483 G A 0.145155 -1.2059e-05
12:29840587 G A 0.250683 -5.0888e-05
12:29841096 C T 0.356645 -1.3583e-05
12:29850333 G A 0.058593 -6.5397e-06
12:29851622 A G 0.072800 3.8569e-06
12:29856414 T C 1.088144 1.8219e-05
12:29859352 G A 0.568478 4.3552e-06
12:29861371 C A 0.037065 1.0123e-05
12:29862781 G A 0.054666 1.4410e-05
12:29864643 C T 1.604856 -4.8118e-06
12:29872318 G T 0.261331 1.1226e-05
12:29872567 T C 0.048468 1.5500e-06
12:29872623 T C 1.552240 -6.0783e-06
12:29872794 T C 0.826551 -1.7535e-05
12:29873095 T C 0.076452 -1.0076e-05
12:29880037 T C 0.847283 -4.5531e-06
12:29880194 C T 0.146420 2.2499e-05
12:29884758 G A 0.082085 8.8104e-06
12:29887103 C T 0.020698 -1.7724e-05
12:29888098 C T 0.025550 1.1187e-05
12:29888355 G A 0.834891 1.0854e-05
12:29891521 G A 0.024380 5.2902e-06
12:29896112 A G 0.193273 2.9506e-06
12:29896980 G T 0.020902 1.3575e-05
12:29901458 C T 0.048257 -1.4838e-05
12:29902286 C T 0.762652 5.5864e-06
12:29902504 A T 0.109678 1.2995e-06
12:29904791 C A 0.020494 3.7445e-07
12:29906326 A G 0.847824 1.3396e-05
12:29915151 G C 0.178059 -6.4681e-06
12:29921443 A G 0.716995 1.9561e-07
12:29923715 G A 1.964258 -4.8648e-06
12:29931010 T C 0.263320 -1.1401e-05
12:29938127 G C 0.654371 4.6548e-06
12:29942297 C G 1.972781 -6.2335e-07
12:29944246 A G 0.487235 1.4012e-05
12:29946976 A G 0.304226 -2.0916e-05
12:29948236 A G 1.199899 2.8248e-05
12:29950397 A G 0.275709 -1.3547e-06
12:29950878 T C 1.971044 2.3805e-06
12:29951132 G C 0.164235 -3.0011e-06
12:29971416 G T 0.932510 -1.8716e-05
12:29973804 T C 0.178916 6.8218e-06
12:29975157 A C 0.116879 -1.1285e-05
12:29979408 A G 0.373151 -1.7932e-05
12:29995265 T C 0.449902 -1.9605e-05
12:30009456 A G 0.027127 2.7507e-06
12:30013127 C T 0.053918 -1.3481e-05
12:30016456 A G 0.060473 6.5430e-06
12:30024835 A G 0.021137 3.4636e-06
12:30027652 C T 0.429408 -1.6610e-05
12:30040717 C T 0.431386 -1.8237e-05
12:30050468 A C 0.209133 1.2491e-07
12:30051241 T C 0.157541 -1.4429e-05
12:30051863 G T 0.262701 3.7401e-06
12:30053512 C A 0.837550 -1.6238e-05
12:30083183 C T 0.064773 -1.0161e-05
12:30095493 C T 0.122516 9.8950e-06
12:30096335 T C 0.021341 1.1928e-05
12:30098320 G A 0.067214 9.6931e-06
12:30102759 A G 0.073633 -5.5296e-06
12:30104142 G T 0.552886 -1.4048e-05
12:30112823 G A 0.348516 1.0738e-06
12:30113820 C T 0.087056 5.7733e-05
12:30113883 G C 0.305069 -3.2149e-06
12:30117141 A G 0.689457 -1.9006e-05
12:30118216 T C 0.255140 -1.5463e-06
12:30126472 A C 0.030384 1.6176e-05
12:30133287 G A 0.270605 -1.2611e-05
12:30133320 C T 0.421299 -1.3221e-05
12:30134559 C T 0.145244 8.3689e-06
12:30136620 C T 0.118283 -4.8812e-05
12:30143944 T C 0.304077 1.3981e-05
12:30149270 T C 0.128649 -3.2434e-06
12:30149533 G C 0.020746 2.4665e-06
12:30149831 C T 0.172935 -1.8236e-05
12:30153029 A G 0.144649 3.0821e-06
12:30153844 C T 0.501137 1.1360e-05
12:30156186 C T 0.040529 -1.9794e-06
12:30158579 C T 0.928808 1.9697e-05
12:30158927 A C 0.314246 -2.9449e-06
12:30169754 A C 0.073535 4.6208e-05
12:30175162 G C 0.039373 -1.4685e-05
12:30175389 C T 0.258210 -1.3776e-05
12:30175856 C A 0.752850 -1.0699e-05
12:30175913 A G 0.098309 6.7513e-06
12:30179202 C T 0.610425 1.8798e-05
12:30182754 G C 0.025533 2.3559e-05
12:30185513 A G 0.410202 -6.3342e-06
12:30186511 G A 0.025509 3.1221e-06
12:30187793 G A 0.030122 7.3683e-07
12:30193610 T C 0.024288 -2.5034e-05
12:30197255 C A 0.040281 -3.1605e-06
12:30197343 A G 0.217276 -3.8810e-06
12:30197794 T C 0.153369 7.0135e-06
12:30198397 C A 0.031129 -2.6263e-05
12:30198579 T C 0.942115 6.0482e-06
12:30198902 T C 0.038938 2.7406e-06
12:30199373 C T 0.149919 -1.2571e-05
12:30199516 A G 0.022395 -1.4423e-05
12:30199654 G A 0.520278 1.0067e-05
12:30200009 T C 0.020467 7.6583e-06
12:30202163 T G 0.939334 7.7696e-06
12:30205259 C G 0.371716 2.8859e-06
12:30206732 C A 0.916358 -1.6500e-05
12:30218029 A G 0.511310 2.5697e-05
12:30227253 T C 0.043327 1.5204e-05
12:30227777 T C 0.049790 1.4452e-05
12:30228467 G A 0.732135 -9.2701e-06
12:30234196 T C 1.736674 8.6947e-06
12:30235272 A G 0.066868 -3.8601e-06
12:30248696 A C 1.865350 8.4499e-06
12:30258048 C T 0.198954 -1.4328e-06
12:30262085 A G 0.774075 1.1513e-05
12:30266864 A G 0.133395 -1.1353e-05
12:30267584 A G 1.018971 -3.9354e-06
12:30268737 C T 0.675365 -5.6074e-05
12:30270484 A G 0.028752 1.9826e-05
12:30271981 T C 0.090014 -6.5261e-07
12:30272961 C T 1.347248 5.3490e-05
12:30277321 C T 0.851020 -1.9857e-05
12:30282887 G A 1.004712 -6.8672e-06
12:30290979 T C 0.052925 1.4725e-05
12:30301335 A G 1.018923 -3.3167e-05
12:30309581 A G 0.057746 -1.7584e-05
12:30313330 C T 0.196632 -1.1182e-05
12:30317404 C G 0.039452 -1.0260e-05
12:30319402 T C 1.932109 2.1761e-05
12:30328012 G A 1.188289 2.0462e-05
12:30329267 C T 0.085339 9.2502e-06
12:30332515 T C 0.074759 -6.0726e-06
12:30332864 G A 1.930769 1.1961e-05
12:30334576 C A 0.053309 -6.4914e-07
12:30337833 T C 0.102838 6.5118e-06
12:30346281 A G 0.198985 -1.4959e-05
12:30349878 T G 1.182060 1.7596e-05
12:30353698 C T 0.274155 -1.3250e-05
12:30354932 C T 1.805673 1.4359e-05
12:30359086 T C 0.060146 -6.7815e-06
12:30361482 G A 0.861651 -1.8436e-05
12:30370825 T G 0.237032 5.9909e-06
12:30376479 G A 1.151391 -6.0034e-05
12:30378458 A G 0.077492 -3.3370e-05
12:30384445 C A 0.058433 3.0895e-06
12:30385927 C T 0.032210 -1.0228e-05
12:30398569 C T 0.070455 1.9672e-06
12:30406490 G A 0.814193 -4.7092e-05
12:30410912 T G 0.032856 -3.4935e-06
12:30423166 A G 0.089273 1.2358e-05
12:30423514 T C 0.700408 -3.7945e-05
12:30424973 T C 0.378601 7.3729e-07
12:30440377 C T 0.248734 3.7366e-06
12:30441330 T C 1.473398 -1.7159e-05
12:30467551 C T 1.033685 2.9471e-05
12:30470210 T G 0.758266 1.6032e-05
12:30473493 G A 0.275872 1.5648e-05
12:30474118 C G 0.095957 -1.4292e-05
12:30474709 A G 0.028783 -1.3059e-05
12:30483274 A G 0.090377 1.2778e-05
12:30491382 C T 1.200267 -2.5313e-05
12:30496618 T C 0.020834 -8.4867e-06
12:30497220 G A 0.244352 4.6726e-06
12:30511225 C T 0.246803 4.9864e-06
12:30512406 T G 1.972002 -9.1245e-06
12:30538557 T C 0.026668 1.8626e-05
12:30542784 C A 1.055998 -1.8342e-05
12:30544248 A G 0.146053 -2.0335e-05
12:30550831 A G 0.038435 -1.4176e-06
12:30555243 A G 0.034240 -1.2851e-05
12:30560494 G T 0.105962 4.0211e-05
12:30564097 C T 0.117420 8.4276e-06
12:30571123 A C 1.209630 -4.2476e-06
12:30581739 A G 0.030619 -6.7106e-06
12:30583407 C A 0.580900 -2.5447e-05
12:30604892 A G 0.024625 -3.0896e-06
12:30606251 T G 0.045299 2.3275e-05
12:30610645 A G 0.103412 -1.6026e-05
12:30615738 C T 0.721000 -1.6744e-05
12:30625001 G A 0.145516 1.7080e-05
12:30630939 G C 0.035702 1.2798e-06
12:30642561 A C 0.143724 2.2776e-05
12:30654435 C T 1.948024 -5.4967e-06
12:30657199 A G 0.023313 -1.2500e-05
12:30657263 G T 0.021681 -8.2102e-06
12:30658931 G C 0.065838 1.5560e-05
12:30660861 C A 0.095457 4.5764e-06
12:30678001 T C 1.251862 -1.3278e-06
12:30685530 T C 0.029616 4.6887e-06
12:30689600 C T 0.821591 -2.6697e-05
12:30705384 T C 0.780392 2.4418e-05
12:30711441 T C 1.106822 7.5862e-06
12:30715960 T C 0.174030 4.1772e-05
12:30718925 T C 0.549255 -4.9089e-06
12:30720465 A G 0.327281 -1.7286e-05
12:30720801 A G 0.030466 -6.2781e-06
12:30724139 C T 0.192321 2.0922e-05
12:30724687 G A 0.794420 1.5721e-06
12:30736622 A G 0.037497 -2.6042e-06
12:30736624 G A 0.154430 -2.5749e-06
12:30752655 T C 0.085553 1.9886e-05
12:30767141 C G 0.167111 -7.0774e-06
12:30781912 G A 1.033169 -1.1517e-05
12:30782410 A G 0.211088 -1.0983e-05
12:30782535 C T 0.215668 1.3415e-06
12:30784239 A G 0.076163 2.1467e-05
12:30789975 T C 0.029106 8.1245e-07
12:30790458 G A 0.030660 -1.7949e-05
12:30794136 T C 0.050569 1.0957e-06
12:30809648 C T 0.051018 1.2436e-06
12:30809791 C G 0.034777 2.4802e-06
12:30841285 C G 0.506570 1.8416e-06
12:30867766 T C 0.022221 7.1471e-06
12:30876456 A G 0.051728 -9.4801e-06
12:30879568 C T 0.131971 -1.2959e-05
12:30881809 C T 1.170022 -8.6445e-06
12:30886435 A G 0.160713 -1.1278e-05
12:30888001 C T 0.506149 3.3007e-06
12:30896671 T A 0.524552 -1.2986e-05
12:30905436 T C 0.024802 -9.5686e-06
12:30906358 A G 0.129506 -1.0848e-05
12:30916549 T C 0.161940 -3.0899e-06
12:30923482 C T 0.050719 2.0994e-05
12:30940050 G A 0.080600 -1.2946e-05
12:30941368 T C 0.051310 5.0124e-06
12:30947733 G A 0.393013 1.6292e-05
12:30948370 T G 0.245114 -1.6847e-05
12:30953220 G A 1.013079 2.9945e-05
12:30958957 C T 0.412786 1.6964e-05
12:30959955 G T 0.044045 -3.3305e-06
12:30965314 A C 0.524134 5.9716e-06
12:30966226 G A 0.024727 -4.4341e-06
12:30968228 G A 0.962245 -5.2999e-05
12:30977355 C A 1.472643 -1.1873e-06
12:30980433 G A 0.110814 -9.2858e-06
12:30983086 G A 0.328287 3.5139e-05
12:30985432 A G 1.402355 -8.4145e-06
12:30989403 A C 1.736439 2.7009e-05
12:30991445 C T 1.836074 1.0645e-05
12:30998225 G A 0.062795 2.3573e-06
12:31005793 G A 0.063947 1.5554e-06
12:31006396 G A 1.419280 1.9901e-05
12:31008991 C T 0.299443 6.5848e-06
12:31012151 A G 0.309717 1.1884e-05
12:31017981 A G 0.092162 1.1351e-05
12:31025137 C T 0.541398 -1.7028e-05
12:31029620 A G 0.022109 -2.0873e-07
12:31030083 G T 0.678462 -1.2142e-05
12:31037977 G A 0.485614 -1.5466e-05
12:31053737 A G 0.090054 8.9397e-06
12:31054860 A G 1.198084 -2.9895e-05
12:31055563 G A 0.022605 2.3952e-05
12:31056257 C A 0.150221 -1.1701e-05
12:31058056 G T 0.463569 2.9278e-05
12:31068197 T G 0.131267 -2.4777e-05
12:31069053 A G 0.760228 -7.7820e-06
12:31069217 C A 0.413996 -1.0293e-05
12:31071149 A G 0.055397 3.6285e-06
12:31072640 T C 0.581274 2.3693e-05
12:31075689 C T 0.244723 -4.0307e-05
12:31076812 G A 1.146998 4.7102e-05
12:31077690 A G 0.142463 -7.6773e-06
12:31078173 T C 0.309622 1.0341e-05
12:31081728 G A 0.276480 1.6284e-05
12:31082240 G A 0.107298 9.5783e-06
12:31082273 C T 0.291249 -4.5175e-05
12:31085399 T C 0.195585 -1.5767e-05
12:31087757 G A 1.416587 6.5995e-06
12:31105270 A G 0.671411 6.5610e-06
12:31106803 A C 0.056808 -1.0551e-05
12:31106941 C A 0.022367 -5.2419e-06
12:31111618 T C 0.436010 -1.3007e-05
12:31115105 A G 0.244784 -5.5460e-06
12:31115346 C A 1.588662 4.0753e-05
12:31115931 C G 0.955751 1.4552e-05
12:31116487 T C 0.336222 2.3672e-05
12:31119524 A G 0.200148 9.9569e-06
12:31121572 A G 0.362758 2.8311e-05
12:31125834 A G 0.695709 2.2863e-06
12:31127099 T C 0.026029 -4.2096e-06
12:31127527 A G 0.062655 2.5010e-05
12:31129594 G A 1.918622 -8.6419e-06
12:31129675 A G 0.070081 -1.2967e-05
12:31132066 A G 0.891386 -1.1004e-05
12:31134832 T C 0.093998 -4.5587e-06
12:31135579 C T 1.369918 9.4407e-07
12:31136690 T C 0.081960 1.2977e-06
12:31139260 A G 0.164205 8.9202e-06
12:31140115 A G 0.593463 -3.6634e-06
12:31141213 C T 0.821224 -7.5004e-06
12:31143633 T C 0.200936 -9.3534e-06
12:31144735 A G 0.172419 2.0787e-05
12:31145726 C A 0.543115 -1.1289e-05
12:31148187 A G 0.259529 -2.6237e-05
12:31148381 C A 0.370754 -9.2304e-06
12:31148662 A G 0.668908 1.7868e-05
12:31148744 T C 0.026913 -7.2911e-06
12:31149663 C T 0.177838 1.7422e-05
12:31149717 A G 0.059789 -1.7647e-05
12:31150183 G A 0.817365 -3.1454e-05
12:31151824 A G 0.106697 4.1088e-07
12:31152972 G A 0.033033 6.3431e-06
12:31153340 A G 0.069652 1.2550e-05
12:31155451 C T 0.341250 -1.8315e-05
12:31156367 A G 0.040577 -3.2011e-06
12:31156501 C T 0.204765 8.9681e-06
12:31158132 C A 0.311131 2.0165e-05
12:31162614 T C 0.751422 -1.7152e-05
12:31162705 G A 0.251515 -1.7768e-05
12:31165882 A C 0.104939 2.8959e-06
12:31169335 C A 0.026335 4.4915e-06
12:31174002 G A 0.940768 1.8653e-05
12:31174081 T G 1.850938 -1.6928e-05
12:31174278 T C 0.175393 1.2234e-05
12:31187768 C T 0.209980 -1.9688e-05
12:31188336 T C 0.035834 -1.4031e-05
12:31195272 C T 0.132403 2.0736e-06
12:31200983 A G 1.894286 -7.1843e-06
12:31201400 G C 0.230256 -1.1153e-05
12:31212416 G T 0.403732 -6.0834e-06
12:31231604 C T 0.224065 3.7910e-06
12:31237147 A G 0.027080 4.9902e-06
12:31237693 T C 0.049637 1.1871e-05
12:31249861 G C 0.900008 1.0472e-05
12:31255656 T C 0.397704 5.4556e-06
12:31261698 C T 0.909415 9.0376e-06
12:31285214 G A 0.199600 1.1663e-05
12:31315438 A G 0.105330 -7.2741e-06
12:31359210 G A 1.824039 -2.3441e-05
12:31361883 T G 0.157762 -6.1201e-06
12:31363680 C T 0.052544 -7.4518e-06
12:31373417 C A 0.027688 -2.2176e-06
12:31380974 C T 0.069135 5.4882e-05
12:31382428 A G 0.127385 2.3640e-05
12:31395339 A G 0.135082 6.3056e-06
12:31399430 T G 0.214124 1.9489e-05
12:31407704 G A 0.032798 -2.3741e-06
12:31409426 G T 0.052864 -3.7786e-06
12:31409879 G A 1.201480 -1.1382e-05
12:31410821 A G 1.388766 7.8111e-07
12:31411051 C T 0.284018 8.0418e-05
12:31414280 T C 0.374191 -2.3854e-05
12:31415035 T G 0.840174 8.3485e-06
12:31418453 G A 0.067255 -1.4494e-05
12:31419107 A G 0.477760 -7.9463e-05
12:31423660 A G 0.066157 -2.4904e-06
12:31441273 T C 0.216147 1.3942e-05
12:31456888 T C 0.484801 -3.8968e-05
12:31464663 A G 1.261127 -6.2576e-06
12:31486394 G A 0.051925 -2.3594e-06
12:31495599 C T 0.382273 7.0957e-06
12:31497235 T C 0.831059 -1.2809e-05
12:31499700 G A 0.038265 -2.6057e-05
12:31509060 A G 1.889659 9.3690e-06
12:31510002 G C 0.107006 3.4291e-06
12:31514196 T C 0.655367 4.5156e-05
12:31515107 T C 0.025417 -6.8043e-06
12:31515383 A C 0.067197 -1.2105e-06
12:31515509 C T 0.395182 -7.6042e-05
12:31515970 G A 0.052507 3.6212e-05
12:31516706 A G 1.535169 5.7976e-06
12:31521702 T C 0.049913 1.4658e-06
12:31522934 T C 0.362608 3.9026e-05
12:31535681 G A 0.065817 2.2900e-05
12:31539492 T G 0.088929 -1.3027e-05
12:31539647 T C 0.038914 -1.5237e-06
12:31548614 C T 0.092856 1.9144e-05
12:31556127 C A 1.964934 8.7100e-06
12:31578930 T C 1.001595 2.1691e-05
12:31579728 T C 0.791292 3.4524e-05
12:31601925 T C 0.055981 1.7654e-05
12:31605044 T G 0.209616 -1.0433e-05
12:31607365 C T 0.054584 -1.4255e-05
12:31608615 G A 0.209521 -1.0718e-05
12:31615379 C T 0.410542 3.7759e-08
12:31618838 G A 0.254565 4.5740e-06
12:31625784 G A 0.091982 -1.9482e-05
12:31627584 T C 1.416757 2.6287e-05
12:31631449 G C 0.208416 -8.4014e-06
12:31638712 T C 0.377781 4.1064e-06
12:31648826 T C 0.790581 3.3387e-05
12:31648981 C T 0.055506 1.6946e-05
12:31667128 G A 1.493994 2.3520e-05
12:31672688 A G 0.049763 -6.3454e-06
12:31674740 C T 0.034923 -9.6825e-06
12:31680250 A G 1.000915 2.2687e-05
12:31682259 T C 0.116672 6.5218e-06
12:31721766 C T 0.109185 8.0698e-06
12:31727893 C T 0.028718 -3.6725e-06
12:31733044 G A 0.415390 6.1333e-06
12:31748507 C T 0.026604 1.2233e-05
12:31748810 T C 0.025767 -1.5404e-06
12:31776650 G A 0.993445 1.3517e-06
12:31778727 A G 1.261049 -8.8845e-06
12:31779624 T C 0.269382 -1.4496e-05
12:31783161 G A 0.047145 -1.3606e-05
12:31784815 C T 1.073195 1.6129e-05
12:31790828 G A 0.389535 -2.7128e-06
12:31796937 C G 0.107241 -1.3474e-06
12:31797339 A G 0.039628 -5.0165e-06
12:31797810 C T 0.405653 -1.6548e-06
12:31797905 G A 0.450177 -4.5492e-05
12:31813304 A G 0.077900 -6.0995e-06
12:31815167 T G 0.092026 1.2170e-05
12:31819262 A G 0.139471 5.2754e-05
12:31822152 G A 0.052551 -5.1229e-08
12:31827400 A G 0.065736 1.2210e-05
12:31833815 T C 0.029004 -4.4015e-06
12:31840727 G A 0.344582 -6.6716e-06
12:31850220 T C 1.285762 3.5131e-06
12:31851095 G T 0.708931 -2.0544e-05
12:31862940 T G 0.040295 1.8597e-05
12:31882542 G T 0.118712 -4.4555e-06
12:31885994 C A 0.229012 -3.0510e-06
12:31886971 C T 1.394600 -1.1536e-06
12:31891490 T C 0.054411 9.9994e-06
12:31902503 T C 0.029895 -1.2529e-05
12:31916648 A G 0.250169 -1.9003e-05
12:31916653 G A 0.334903 3.0145e-06
12:31917041 G A 0.050889 -5.4632e-06
12:31919023 A G 0.369816 6.0524e-06
12:31919255 C T 0.058171 -1.5808e-05
12:31926377 C T 0.192423 -2.0806e-05
12:31932056 A G 0.247279 1.6116e-07
12:31933080 C G 0.103912 1.3646e-05
12:31934634 A C 0.088416 1.1683e-05
12:31935769 G A 0.311237 3.4786e-06
12:31944476 A G 0.037231 -4.3506e-07
12:31944985 G T 0.123709 6.0240e-06
12:31946325 T C 0.028752 8.1642e-06
12:31946837 G A 0.022500 -6.3903e-06
12:31946951 C T 0.205635 -7.9633e-06
12:31948210 G A 0.294122 3.3053e-05
12:31950931 G A 0.864102 7.7066e-06
12:31957584 A G 0.333458 1.1796e-05
12:31964301 C A 0.168417 -1.0296e-05
12:31965287 C T 0.736677 1.6804e-05
12:31967078 T C 0.282603 -7.3437e-06
12:32001199 G C 0.235815 -1.3481e-06
12:32011347 G A 0.461407 -2.3817e-05
12:32020256 C T 0.314320 -8.5058e-06
12:32025486 A G 0.046394 2.4121e-05
12:32046418 G A 0.211850 7.7351e-06
12:32063507 A G 0.748461 3.3504e-06
12:32063681 T G 0.075190 -2.6211e-05
12:32068718 A G 1.007996 1.5890e-06
12:32069648 A G 0.188870 -1.3137e-06
12:32075600 A G 1.236250 -2.1605e-05
12:32077141 A C 1.450062 -2.6371e-05
12:32080823 T C 1.438570 -3.5173e-05
12:32082695 T C 0.196724 -1.1540e-06
12:32084827 G A 0.092989 -9.7229e-06
12:32084875 G A 0.587649 -5.4569e-07
12:32099214 G C 0.056423 -2.5130e-05
12:32100474 A G 0.803184 -8.4892e-05
12:32103633 T C 0.370101 1.2699e-05
12:32103697 T C 0.253168 1.8990e-05
12:32106449 T C 0.135418 1.1559e-05
12:32107178 A G 0.058242 -2.9195e-05
12:32108677 G A 0.189115 -7.4013e-06
12:32111608 G A 0.708251 -1.6656e-05
12:32115266 G A 0.050164 2.8241e-05
12:32126652 T C 0.068275 -7.7512e-06
12:32127711 C T 0.268280 2.3667e-05
12:32128219 T C 0.463100 -1.3443e-05
12:32134064 G A 0.235295 -1.7402e-05
12:32134638 C T 1.558880 -2.2396e-05
12:32134926 A G 0.192348 -4.8826e-06
12:32134943 G A 0.729921 6.9688e-06
12:32135441 C T 1.888013 -7.0422e-06
12:32137565 A G 0.392421 -3.0466e-05
12:32139042 G A 0.504214 5.1148e-06
12:32143000 G A 0.227278 6.7574e-08
12:32145000 G A 1.572890 -1.5081e-05
12:32147712 C T 1.504391 -8.2715e-06
12:32150243 C A 0.353497 7.7819e-06
12:32154766 T C 0.095059 -2.0836e-06
12:32155343 C T 1.912529 -5.3120e-06
12:32156508 G T 0.277633 1.9246e-06
12:32158738 G T 0.764226 -3.3433e-06
12:32160353 A G 0.292725 1.2971e-05
12:32164030 T G 0.548191 -1.6506e-05
12:32175620 T C 0.052218 -9.9254e-06
12:32185961 T C 0.388681 -1.1679e-05
12:32186868 G T 0.663554 1.9059e-06
12:32189409 G A 0.020385 2.0620e-05
12:32192156 C T 1.107023 -2.1573e-05
12:32196616 G A 1.041012 -1.2590e-05
12:32197839 G A 0.546861 -3.3099e-06
12:32198764 C A 1.582288 -1.3346e-05
12:32204749 T C 0.468275 -4.3957e-06
12:32205544 C T 0.054458 -1.1457e-05
12:32210238 A G 0.064651 -6.2868e-06
12:32211826 C A 0.457667 1.4652e-05
12:32213611 T C 0.186157 5.2408e-06
12:32216192 C G 1.146764 4.8230e-06
12:32216399 A G 0.029755 -1.0803e-06
12:32216625 A G 0.096565 -3.2632e-05
12:32222324 A C 0.307596 -2.7281e-06
12:32223228 C T 0.356006 1.5954e-05
12:32225173 T C 1.865078 2.1795e-05
12:32226215 T G 0.138142 -7.5633e-06
12:32230039 C T 0.578204 -4.5296e-06
12:32233384 T C 0.025594 -2.2795e-05
12:32237223 C T 0.031744 -1.2126e-05
12:32241915 T C 0.084635 -1.1875e-05
12:32245800 G T 0.356108 1.8434e-05
12:32246290 G A 0.020579 3.9175e-05
12:32247947 T C 0.078682 1.2197e-05
12:32254343 A C 0.027603 -1.7526e-05
12:32255049 C T 1.588747 -6.7550e-06
12:32256850 G A 0.354469 -2.9086e-06
12:32268739 A G 0.346728 6.8703e-06
12:32275750 A G 0.906930 2.9629e-05
12:32277151 T C 0.540191 -4.1513e-05
12:32278110 G A 0.116043 8.5720e-06
12:32295916 C T 0.381487 -5.2459e-06
12:32304627 T C 0.242693 -2.0496e-07
12:32324955 G A 0.171222 1.3012e-05
12:32326312 T C 0.263326 -1.8699e-06
12:32326468 G A 0.319689 6.1936e-05
12:32337656 C T 1.897710 5.9883e-06
12:32352055 G A 0.122509 2.9135e-05
12:32353971 T G 1.906297 9.5494e-06
12:32353997 A G 0.026916 -4.5970e-07
12:32356300 G A 0.159282 9.0152e-06
12:32357437 C A 0.451728 6.4701e-06
12:32357744 T G 0.424498 -2.3486e-05
12:32366010 G A 0.073008 -4.0304e-06
12:32367111 A G 0.185161 -4.9868e-06
12:32371137 C G 0.111137 2.2644e-05
12:32375371 A G 0.036857 1.5304e-05
12:32380501 C A 1.150942 -3.6701e-05
12:32380949 T C 0.145815 6.1428e-05
12:32382931 T C 0.177933 -8.3273e-06
12:32383520 G A 0.990776 -8.8134e-05
12:32386686 A G 0.063305 -3.2920e-06
12:32386994 G A 0.136380 6.4644e-06
12:32388023 T C 0.109039 -3.3422e-06
12:32416609 A G 0.251458 1.4417e-07
12:32419937 G A 0.106642 8.7267e-05
12:32423400 A G 1.261440 -2.1121e-05
12:32436409 G A 1.185732 -3.7238e-06
12:32437549 A G 0.026128 -4.1860e-06
12:32448234 A G 1.157123 -6.2319e-05
12:32454242 T C 0.275029 -4.1587e-05
12:32455273 A C 0.253083 3.7765e-05
12:32455355 C T 0.390823 -5.4090e-05
12:32456558 A G 0.089222 -4.9761e-05
12:32458756 T C 0.049726 -5.3672e-06
12:32458996 C T 0.064600 1.6511e-05
12:32459627 T C 0.160077 2.1086e-05
12:32462672 T C 1.336144 4.6980e-05
12:32476727 G A 1.690586 5.3360e-06
12:32480886 C T 0.052157 -2.1249e-06
12:32481093 C G 0.422771 -3.9434e-05
12:32481369 T C 0.167332 1.6513e-05
12:32489283 C T 0.044582 1.4141e-05
12:32491969 T C 0.517626 5.8763e-05
12:32503542 A G 0.947140 1.9203e-05
12:32519206 C G 0.250268 -1.9621e-05
12:32521775 C T 0.059290 -2.2521e-05
12:32532105 G A 0.029483 5.2501e-06
12:32537488 T G 0.608306 -2.1275e-05
12:32538180 G A 0.729925 -2.9845e-05
12:32546165 A G 0.161594 1.2307e-05
12:32553149 A C 1.072698 1.5098e-05
12:32561794 T C 0.875410 3.0276e-05
12:32564585 T C 0.455651 -1.6763e-05
12:32587627 A G 0.047098 5.2632e-06
12:32588620 G A 0.634114 -7.7066e-06
12:32592907 C T 0.074354 2.6743e-05
12:32593393 A G 0.064229 -1.4064e-05
12:32598085 G A 0.145254 -6.5329e-07
12:32598542 G A 0.090554 -1.2689e-05
12:32600262 A G 0.045524 -1.5638e-05
12:32623762 T C 0.146009 3.0360e-06
12:32624276 A G 0.236930 8.1279e-05
12:32627997 G A 0.864493 -3.6645e-05
12:32634931 C G 0.086434 6.4299e-06
12:32635237 A G 0.130679 2.6086e-05
12:32639349 G A 1.510718 -1.3675e-05
12:32642659 T C 0.444802 -6.2882e-06
12:32645059 C A 0.647666 -3.1382e-05
12:32646451 T G 0.039649 -2.7136e-05
12:32647269 G C 0.588095 1.8943e-05
12:32647823 T C 0.104517 -5.2397e-06
12:32650582 A G 0.207865 -1.8459e-05
12:32650932 A C 0.150826 2.7256e-05
12:32656250 T C 0.434453 2.3984e-06
12:32659527 G T 0.662598 2.9369e-05
12:32665449 A G 0.086067 -1.0248e-05
12:32666149 T A 0.032662 1.0923e-05
12:32675022 A C 0.037854 1.6507e-05
12:32683550 G A 0.038761 -2.0813e-05
12:32684367 G A 0.044799 1.8740e-05
12:32690679 G A 0.209626 1.1380e-05
12:32690746 C T 0.955044 7.3062e-06
12:32692142 A C 1.823301 2.6653e-06
12:32700077 T C 0.694373 -1.6391e-05
12:32701197 C T 0.117627 -1.7931e-05
12:32702784 C G 0.151887 -1.0783e-05
12:32704199 A G 0.066572 3.1603e-05
12:32704908 A G 1.519523 -1.4585e-05
12:32710992 C G 0.027239 -7.1365e-07
12:32713919 C T 1.130801 -1.8169e-05
12:32722035 A C 0.101427 2.1860e-05
12:32723323 T C 0.387304 1.1114e-05
12:32732506 T C 0.028548 -5.4568e-06
12:32735793 G A 0.060469 1.2140e-05
12:32741164 G T 0.262701 -3.0380e-08
12:32742459 A G 0.027848 -2.0729e-06
12:32746506 A G 0.070132 -1.5560e-05
12:32746623 G T 0.675150 -1.9046e-05
12:32748917 A G 0.251821 -2.1304e-05
12:32759739 T C 0.028484 -4.2973e-06
12:32769165 A G 0.051334 1.5546e-05
12:32771325 G C 0.026376 1.2123e-06
12:32778830 T G 0.066902 7.3894e-06
12:32779554 T C 0.032733 1.4660e-05
12:32791796 A G 0.252733 -1.4067e-06
12:32792974 A G 0.607616 -7.4443e-06
12:32794921 G A 0.608415 -7.5042e-06
12:32810016 A G 0.034603 -8.0737e-07
12:32810721 A G 0.691017 1.8650e-05
12:32815454 T G 0.598981 1.7757e-05
12:32855947 G A 0.048988 -1.2333e-05
12:32881594 G A 0.089898 -1.1816e-05
12:32885213 A C 0.031187 -2.3186e-05
12:32888463 T C 0.129081 -7.5276e-06
12:32896365 C G 0.282274 7.4392e-06
12:32896944 T C 0.212469 8.5643e-06
12:32908237 A C 0.277123 1.2130e-05
12:32913337 A C 0.061516 1.9872e-05
12:32915180 A G 0.138376 -1.0792e-07
12:32919628 A G 1.091180 -5.7435e-06
12:32924219 G A 0.058123 9.0189e-06
12:32926862 C T 0.114900 -1.7656e-07
12:32930378 T C 0.076204 -1.8324e-05
12:32930537 A G 0.355519 6.5953e-06
12:32935515 C A 0.098744 -2.4813e-05
12:32935900 A G 0.045836 1.5935e-05
12:32936836 T C 1.740614 1.0284e-05
12:32939588 C G 0.148933 -1.0899e-05
12:32941450 G A 1.379777 -9.2821e-06
12:32952911 G C 0.254596 5.8374e-05
12:32953073 A G 0.117311 -1.7434e-05
12:32962148 A G 1.538199 2.7314e-05
12:32963030 C T 0.064240 2.9612e-06
12:32965916 A G 1.618547 2.2267e-05
12:32974523 T C 0.031064 -1.2849e-05
12:32980382 C A 0.037102 8.1473e-06
12:32981561 T C 0.021664 1.1958e-05
12:32986859 C T 0.251046 6.7978e-06
12:32986988 T C 0.183781 -2.1406e-05
12:32988907 T C 0.271462 3.7611e-05
12:32994532 T C 0.193654 2.1426e-05
12:32999266 A G 0.226486 -9.4841e-06
12:32999992 C A 0.021082 -3.2885e-06
12:33000002 C T 0.704824 1.0103e-05
12:33003548 A C 0.050280 -2.6058e-06
12:33011409 A G 0.124440 -2.3042e-05
12:33013212 C A 0.078176 2.1285e-05
12:33016569 G A 0.429013 -4.0363e-06
12:33017043 C A 0.210646 2.6811e-05
12:33021934 G A 0.478855 -6.0677e-06
12:33022193 T G 0.021653 1.6572e-06
12:33023542 C T 0.039785 -1.3824e-07
12:33025574 T C 0.030445 1.2675e-05
12:33034944 C G 0.038292 2.4308e-06
12:33038199 G A 0.061795 3.9414e-06
12:33045776 A G 1.976987 2.5379e-05
12:33046279 T C 0.048155 -1.1647e-06
12:33047156 T C 0.047601 1.6816e-05
12:33047208 G A 0.122982 -2.8508e-05
12:33051032 C T 0.052350 -8.6075e-06
12:33056435 C T 0.097262 -1.3736e-05
12:33058062 A G 1.874778 -2.8243e-05
12:33061653 T C 0.100543 4.0377e-05
12:33072713 C T 0.187799 1.7069e-05
12:33073504 A G 1.444136 2.7095e-05
12:33075020 A G 0.058123 -5.6354e-06
12:33080076 T C 0.050351 -1.6340e-06
12:33080490 A G 0.384789 -5.5233e-06
12:33080545 G A 0.150459 -3.9772e-06
12:33087817 T G 0.845900 -1.2799e-05
12:33093428 G A 0.195823 5.1578e-06
12:33097430 G A 0.053190 -7.0616e-06
12:33117593 G A 0.130074 -1.9972e-05
12:33122182 C T 0.471334 -2.7307e-05
12:33134883 C T 0.156728 -1.7442e-05
12:33144798 A G 0.166880 -1.0575e-06
12:33152686 G A 0.560080 -1.3573e-05
12:33160904 C T 0.063815 -1.3592e-07
12:33165712 C T 0.401519 -2.6288e-05
12:33173834 C G 0.259706 -2.3663e-06
12:33194323 T C 0.033498 -1.7363e-05
12:33200154 C T 0.331622 -6.2224e-06
12:33200884 G T 1.127381 -1.2531e-05
12:33209759 T C 0.040747 -3.0550e-07
12:33220350 C T 0.034838 -1.0549e-05
12:33236866 T C 0.035440 -5.0483e-06
12:33241789 T G 0.053656 -2.6853e-06
12:33246235 C A 0.606158 -7.4886e-06
12:33246713 C T 0.103021 -1.3911e-06
12:33254300 A G 0.964825 -1.6310e-05
12:33265578 G A 0.407999 -2.4602e-05
12:33287880 T C 0.453710 2.1124e-05
12:33294045 G A 0.023911 9.5062e-07
12:33308263 G A 1.006613 -8.6916e-06
12:33313530 T C 0.033774 6.0816e-06
12:33314844 C G 0.349464 -1.2276e-05
12:33315822 C T 0.351569 -1.4128e-05
12:33332749 T C 0.121350 -7.7020e-06
12:33345603 G A 0.055417 -4.9178e-06
12:33355168 A G 0.426372 -3.2782e-05
12:33368505 C T 0.119613 -5.6190e-06
12:33379925 A C 0.236271 -2.1662e-05
12:33398931 A G 0.076302 -2.8825e-05
12:33403408 T G 0.511887 3.4012e-05
12:33404713 C T 0.321793 -5.8827e-06
12:33408219 T C 0.115886 -1.7590e-05
12:33432100 T C 0.119466 -6.5004e-06
12:33435584 C T 0.051688 5.4315e-06
12:33438081 G T 0.230566 -3.1357e-05
12:33439065 G A 0.243669 -3.2610e-06
12:33444656 A G 0.073892 2.0004e-06
12:33458768 A C 0.107122 -3.7958e-06
12:33459356 A G 0.263241 2.1509e-06
12:33463389 C T 0.083795 -2.7921e-06
12:33479246 A C 0.583335 1.4396e-05
12:33495470 G A 0.156980 -5.8051e-06
12:33515961 T G 0.033519 -2.9581e-05
12:33532318 T C 0.424672 2.0927e-06
12:33532804 G T 0.036500 -1.0716e-05
12:33533374 T C 1.151717 1.1595e-05
12:33534128 A G 0.041400 -1.0237e-06
12:33573173 C T 0.026502 -9.5412e-06
12:33574793 A G 0.228628 1.4501e-05
12:33582035 C G 0.033512 1.0579e-05
12:33583391 T C 0.197978 2.0617e-05
12:33596654 T G 0.818143 8.3340e-06
12:33622807 T G 0.039285 1.7206e-05
12:33645009 G A 1.266356 1.6620e-05
12:33669583 C T 0.930219 -2.5659e-05
12:33680633 T C 0.048077 1.6138e-05
12:33682385 G A 0.190244 1.9847e-05
12:33683842 A G 0.032026 1.9277e-05
12:33701166 C T 1.627104 -9.7598e-06
12:33711672 G A 0.099968 1.3943e-05
12:33726340 T C 1.470535 -2.8033e-05
12:33743099 A G 0.780694 -1.3106e-05
12:33761710 T C 0.187837 -1.1553e-05
12:33794125 G A 0.314701 3.8647e-06
12:33813583 A G 0.793648 -1.3618e-05
12:33825890 C T 1.904890 -6.7693e-06
12:33831374 T C 0.596431 -1.8584e-05
12:33833986 T C 0.037388 -4.9362e-06
12:33847260 G A 0.168410 2.6423e-05
12:33852268 T C 0.026940 -2.5835e-06
12:33863084 G A 0.047659 8.3070e-06
12:33873810 A G 0.047271 1.1601e-06
12:33896434 A G 0.269555 -7.0565e-06
12:33921689 T C 0.055556 -8.0304e-06
12:33938304 A G 0.768890 -2.3030e-05
12:33938691 T C 0.065797 -2.3237e-05
12:33967487 T G 0.042440 -9.3831e-06
12:33979011 A G 0.026243 3.6150e-05
12:33979400 T C 0.045969 2.1930e-05
12:33994677 C G 0.145801 1.4874e-05
12:33994809 C T 0.846318 -1.3420e-05
12:34001067 T C 0.056818 4.5607e-06
12:34016078 G A 0.060921 -9.5960e-06
12:34022771 T C 0.780089 -1.5737e-06
12:34044557 A G 0.803738 -1.2606e-05
12:34046386 A G 0.223372 -2.7674e-06
12:34052490 A G 0.025040 -8.7095e-06
12:34076601 T G 0.415445 1.0074e-06
12:34080377 C T 0.072117 -4.0537e-07
12:34094707 G T 1.651913 -2.0271e-06
12:34112876 G A 0.062621 1.6010e-05
12:34143710 T C 1.938868 8.4583e-07
12:34151388 C T 0.047638 -6.3237e-06
12:34153469 G A 0.056818 6.2227e-06
12:34156064 T G 0.039588 -1.2885e-05
12:34207009 T C 0.791329 -8.2993e-06
12:34217100 C T 0.379376 1.7866e-07
12:34245756 G A 0.435806 -4.8583e-06
12:34332132 A C 0.054686 -1.0600e-05
12:34344843 C T 0.030000 -5.1069e-06
12:34346431 A G 1.533272 5.6971e-06
12:34363279 T C 0.105605 2.3491e-05
12:34386868 G A 0.029884 4.9629e-07
12:34390873 T C 0.051103 -1.2610e-05
12:34396879 T C 0.033662 -9.2090e-07
12:34428857 G A 0.828907 -4.9908e-06
12:34440951 T C 0.106316 1.9230e-05
12:34444508 C T 1.955581 5.6319e-06
12:34476504 A G 0.149708 -4.1361e-06
12:34480890 T C 0.793825 -4.9038e-06
12:34507681 T C 0.419372 7.2982e-06
12:34516144 C T 0.033682 -3.6081e-07
12:34523160 T C 0.026213 3.5295e-05
12:34544568 T C 0.071355 -8.9777e-06
12:34550973 T G 0.040924 7.2978e-06
12:34551222 A G 0.042464 -4.8697e-06
12:34554076 A G 0.261773 -1.6290e-07
12:34614527 T C 0.042399 -6.8071e-06
12:34653905 T C 0.025121 2.4697e-05
12:34677484 A G 1.174526 6.8906e-06
12:34679989 A G 0.125209 1.9647e-05
12:34682530 T C 0.031503 2.7590e-06
12:34715224 G A 0.029599 -2.7582e-06
12:34741488 A G 0.035725 2.0856e-06
12:34751334 A G 0.791720 -4.3396e-06
12:34751767 T C 0.042926 6.1675e-06
12:34752601 G A 1.974668 7.0602e-06
12:34754851 T G 0.021480 3.7604e-05
12:34755947 G A 0.826184 -5.2557e-06
12:34759019 A G 0.113666 9.0179e-06
12:34760398 A G 0.139791 3.2594e-06
12:34826346 A G 0.026029 3.6453e-05
12:34826870 G C 0.068343 -1.2800e-05
12:34827687 C T 0.155722 5.2887e-06
12:37858073 A G 0.757508 1.7387e-06
12:37898543 G A 0.816444 -8.3171e-06
12:37927663 A C 0.068690 8.9964e-06
12:37959420 C T 1.979200 -1.1881e-05
12:37969194 T C 1.163089 2.7859e-06
12:38060546 A C 0.785349 -4.8852e-06
12:38137537 T C 0.784217 -5.9233e-06
12:38266105 T G 0.053258 -2.9732e-06
12:38267975 C T 0.226007 -1.3629e-05
12:38272075 C T 0.087726 2.1389e-05
12:38275785 G T 0.056889 -2.0165e-06
12:38305411 T C 0.784152 -3.0567e-06
12:38314305 A G 0.053353 -7.9297e-06
12:38317634 A G 0.047849 -3.4638e-06
12:38318659 A G 0.145774 2.4773e-05
12:38319500 A G 0.664689 -6.7808e-06
12:38334260 G T 0.902578 5.1281e-06
12:38371708 A G 0.079593 2.0931e-05
12:38396893 G A 1.968756 -2.8361e-07
12:38403778 A G 0.046472 6.6179e-07
12:38411275 C A 0.059898 2.8758e-06
12:38416976 G A 1.968790 -4.3339e-06
12:38434476 G A 0.123584 -5.8107e-06
12:38442146 C T 0.215882 -1.8149e-05
12:38442894 A G 0.079212 -1.4440e-05
12:38443752 T C 0.079563 -3.7252e-06
12:38446861 T C 0.150718 2.4820e-05
12:38463848 G A 1.967895 -1.5523e-06
12:38493855 A G 0.080450 -1.0520e-05
12:38503979 A C 0.076748 4.7362e-06
12:38506243 T C 1.969068 -3.2192e-08
12:38519339 C T 0.799135 -3.5097e-06
12:38519375 G A 0.041587 1.7127e-05
12:38528487 G T 0.075340 1.4973e-05
12:38529589 G A 0.266244 -2.1060e-05
12:38551740 G C 0.053622 -3.2052e-06
12:38571026 A C 0.122009 -3.2068e-06
12:38590602 C T 0.076894 4.1894e-06
12:38596956 T C 0.312355 -2.4128e-05
12:38612624 A G 0.031438 5.5061e-07
12:38618023 G A 0.049875 -4.6675e-06
12:38640969 T C 0.053731 -3.6101e-06
12:38644213 T C 0.152761 -1.0426e-05
12:38644950 A G 0.056175 7.2720e-06
12:38678141 C T 0.235060 -1.1992e-05
12:38681769 G A 0.102668 1.4932e-05
12:38736502 A G 0.287591 -1.0870e-05
12:38751471 G A 1.772912 -1.9991e-05
12:38756018 T C 0.458622 -2.1814e-05
12:38804496 A G 0.053782 1.0190e-06
12:38808260 G A 0.030364 2.3829e-06
12:38809222 G T 0.048777 -1.8743e-05
12:38833920 G A 0.152567 -7.5083e-06
12:38843181 A G 0.036147 7.2586e-06
12:38845363 T C 0.067701 -1.6782e-05
12:38851616 A G 0.053772 -3.5620e-06
12:38853257 G A 1.773657 -1.7016e-05
12:38861343 C A 0.073140 -1.2886e-05
12:38879890 T G 0.051514 -2.0172e-06
12:38888524 T C 0.057233 4.7024e-06
12:38893419 C A 1.878069 -1.5146e-05
12:38933614 C T 0.155399 -3.8536e-06
12:38938462 C T 1.877909 -1.5298e-05
12:38941429 T C 0.097476 2.0250e-06
12:38946233 A C 0.967732 -3.5168e-07
12:38947631 T C 0.059439 -1.0484e-06
12:38955139 C T 0.037857 -5.8496e-06
12:38988622 C T 0.101556 1.1733e-07
12:38991065 A G 0.166737 -5.0086e-05
12:38999452 A G 0.061309 3.2899e-05
12:39018673 T C 0.688780 1.2442e-05
12:39022915 T C 1.881622 -1.5260e-05
12:39025935 A G 0.073752 2.7965e-06
12:39029813 G A 0.030405 -1.4564e-05
12:39046064 C T 1.777084 -1.2909e-05
12:39064824 C T 0.119609 -2.1735e-05
12:39065064 G A 1.887904 -5.5448e-06
12:39065382 G A 0.094576 -3.6206e-06
12:39069244 T C 1.925051 -7.4560e-06
12:39098099 A C 0.287608 -9.8126e-06
12:39108740 C T 0.058650 6.4263e-06
12:39123244 A G 0.896676 -4.5690e-07
12:39124094 A G 0.029381 -8.0443e-06
12:39129394 C T 1.098836 8.2521e-06
12:39132428 G T 0.042596 -5.5198e-06
12:39147635 T G 0.431563 3.1111e-05
12:39172775 A G 0.128714 4.3911e-06
12:39184041 G A 0.046309 -1.8088e-05
12:39189526 C A 0.846117 6.3097e-07
12:39227744 C G 0.105887 2.3594e-05
12:39262680 T C 0.167305 -1.1037e-05
12:39283606 A G 0.121207 2.2870e-06
12:39283759 A G 0.021045 -4.1738e-06
12:39286732 T G 0.054074 9.9415e-06
12:39295471 C T 1.865768 -2.2861e-05
12:39304831 A C 0.037956 -6.1221e-07
12:39305859 T C 0.161260 -1.6111e-05
12:39386498 G C 0.077149 -1.8411e-05
12:39387772 G A 0.754142 -3.5118e-06
12:39400190 C T 0.039975 1.4662e-05
12:39404599 A G 0.734100 -8.5188e-06
12:39405462 A G 0.851547 -2.4302e-06
12:39413914 A G 1.135092 -3.1062e-05
12:39429679 G T 0.467969 -1.9854e-05
12:39429739 T C 0.182768 1.0949e-05
12:39434933 C T 1.304342 -3.1849e-05
12:39435183 C A 0.579282 -2.0906e-05
12:39435427 T C 0.724550 -7.2633e-06
12:39458551 T C 1.325591 -3.1957e-05
12:39462548 C A 0.304250 -4.0513e-06
12:39471511 G A 0.078478 3.4421e-06
12:39497697 G C 1.833742 -1.9201e-05
12:39502455 G A 0.710070 -2.6073e-05
12:39509804 A G 0.461217 -1.5013e-05
12:39531466 G A 0.116682 5.4362e-06
12:39532079 G A 0.185719 2.4736e-06
12:39535255 G A 0.028654 4.9417e-06
12:39548835 A G 0.202599 1.1377e-05
12:39558895 A G 0.072358 2.7561e-06
12:39560669 G C 0.216504 9.4131e-06
12:39565803 T G 0.102967 -1.6244e-05
12:39579451 A G 0.621617 -1.2508e-05
12:39581433 G A 1.018764 -2.6549e-05
12:39593101 C G 0.030687 4.9057e-07
12:39614676 C T 0.433770 2.3416e-06
12:39625481 A G 0.054805 4.2651e-06
12:39632954 G A 0.692166 -4.1150e-05
12:39633149 C T 0.047706 -8.3172e-06
12:39633558 C T 0.946885 -9.6868e-05
12:39635356 C T 0.077757 3.1526e-06
12:39636681 G A 0.038472 -1.2511e-05
12:39645304 C A 0.221240 -2.9754e-05
12:39645931 G A 0.083948 -5.7723e-06
12:39662619 T G 0.163188 4.6021e-07
12:39680881 C T 0.223800 3.6125e-05
12:39695139 C T 0.133531 1.9708e-05
12:39697638 T C 0.118385 -1.8645e-05
12:39713776 A C 0.132460 1.7342e-05
12:39722290 G A 0.172895 -3.0293e-05
12:39727227 T C 0.081949 -1.4135e-05
12:39730391 C T 0.047771 -1.0278e-06
12:39735348 A C 0.102144 -1.7525e-05
12:39736522 T C 0.135986 -1.4486e-05
12:39745624 C T 0.031054 -8.8855e-06
12:39753254 G C 1.971112 1.0083e-06
12:39758437 T G 0.040074 5.7109e-07
12:39765220 T C 0.365369 1.4275e-05
12:39783631 C T 0.096796 2.2602e-05
12:39806736 G T 0.354499 -2.4044e-05
12:39818794 C A 0.055060 1.5720e-05
12:39820232 A G 0.137836 -1.1733e-05
12:39831893 G A 0.050447 -4.4122e-06
12:39836047 C A 0.048879 -1.3444e-05
12:39851479 A G 0.084152 3.6251e-07
12:39853620 G A 0.032451 -2.3208e-05
12:39885582 T C 0.175298 -3.9662e-05
12:39890618 A T 0.084006 -1.4233e-05
12:39891070 A C 0.416553 2.4818e-05
12:39897190 A G 0.101298 -2.0220e-05
12:39897191 C T 0.048954 -3.2181e-05
12:39901865 G A 0.226190 3.4347e-05
12:39904629 C G 0.093244 2.1224e-05
12:39905172 T C 0.060082 2.2118e-05
12:39918316 A G 0.052548 -2.4199e-06
12:39939605 A G 0.031295 7.0027e-06
12:39941154 C T 0.079042 1.4731e-05
12:39947308 A G 0.226748 4.0869e-05
12:39955802 C T 0.455226 3.4947e-05
12:39976465 G T 0.069622 2.1706e-05
12:39993460 T C 0.037296 1.7100e-05
12:39996659 T C 0.036361 1.0181e-06
12:40007956 T G 0.132168 2.1738e-05
12:40013392 C G 0.036558 1.8313e-05
12:40017827 T C 0.289179 -1.7868e-05
12:40019543 G A 0.023394 -2.1873e-05
12:40031350 G A 0.084054 1.6017e-05
12:40034699 A G 0.300888 1.5979e-05
12:40038905 A G 1.454175 -2.4288e-05
12:40052601 C T 0.095804 -5.7985e-06
12:40065108 T C 1.750188 -1.8234e-05
12:40068958 G T 0.077264 -1.4407e-05
12:40076081 G A 0.400339 -1.1400e-05
12:40076225 G A 1.757916 -2.0073e-05
12:40085906 T A 0.348924 -1.6784e-05
12:40088295 T C 0.249034 1.7877e-05
12:40089725 A G 0.049546 4.2480e-07
12:40092075 T G 0.026491 -2.9123e-05
12:40114781 G A 0.028242 -6.4416e-07
12:40115354 A G 0.051470 -7.0335e-07
12:40116248 T C 0.048781 4.1575e-06
12:40116613 T C 0.061278 1.4151e-05
12:40118249 G A 1.707336 -1.9922e-05
12:40129551 A T 0.042977 3.4462e-06
12:40135628 A G 0.125052 -4.3850e-06
12:40137316 T C 0.049226 2.2838e-06
12:40147514 C T 1.965601 3.3504e-06
12:40156279 C T 0.240962 2.0081e-05
12:40166257 C T 0.639724 -2.4889e-05
12:40172778 A G 1.948996 -3.2884e-07
12:40174871 G A 0.094848 2.5338e-06
12:40182455 G T 0.025074 -3.2780e-06
12:40189448 C T 0.027460 2.1619e-05
12:40191778 A G 1.667399 -2.6059e-05
12:40211496 G A 0.114261 1.9652e-05
12:40226577 C T 0.049355 1.1870e-05
12:40228424 G A 0.042297 -1.1620e-05
12:40244001 A G 1.329232 7.8525e-06
12:40245749 G A 0.109722 -5.9281e-06
12:40251310 T C 0.151639 1.9127e-05
12:40258440 T C 0.071060 1.0374e-05
12:40258875 C T 0.033917 -9.5563e-07
12:40272411 T C 0.063614 -2.5843e-07
12:40274325 G A 0.036704 -3.8033e-06
12:40274602 T G 0.590026 5.7890e-06
12:40276303 A G 0.030031 1.3515e-07
12:40278213 C T 0.066246 2.8427e-06
12:40280708 T C 0.360045 -3.9570e-06
12:40285436 G A 0.978296 3.8129e-06
12:40297286 G A 0.043786 9.0321e-06
12:40304042 C T 0.068228 5.9905e-06
12:40304248 G T 0.869715 -9.0349e-06
12:40309281 C G 0.229733 1.5520e-05
12:40310608 C T 1.948884 -2.1930e-05
12:40314046 G A 0.496867 -3.8282e-06
12:40315042 C G 0.182054 1.4266e-05
12:40325963 T G 1.625360 1.1730e-05
12:40327522 A G 0.240469 -1.2231e-06
12:40333007 C T 0.111558 -2.1679e-05
12:40344206 T G 0.047652 -8.1246e-06
12:40346202 A G 0.228539 -1.2483e-07
12:40349236 A G 0.083605 -2.2507e-05
12:40351557 C T 0.215059 4.8538e-06
12:40352996 C T 0.529927 -7.7844e-06
12:40358690 A G 0.231773 2.2308e-05
12:40366108 A G 0.061819 8.1992e-06
12:40380763 C T 0.934023 1.5464e-05
12:40393852 T C 0.049518 1.2990e-05
12:40404343 T C 0.119358 1.1501e-05
12:40414626 T C 0.073899 1.5764e-05
12:40416808 G A 0.704226 1.1856e-05
12:40428561 T G 1.542316 -1.2266e-05
12:40428639 C T 0.041073 -5.1688e-07
12:40431587 G A 0.094284 -2.2771e-06
12:40444236 T C 0.037599 -9.1499e-06
12:40479988 A G 0.028440 -1.9660e-05
12:40493591 G A 0.308143 1.1155e-05
12:40499594 T C 0.028140 -3.1428e-05
12:40502340 C A 0.062227 7.4918e-06
12:40506582 C T 0.028331 -3.1468e-05
12:40511988 T G 0.401220 4.4130e-06
12:40514736 T C 1.022259 -3.4475e-05
12:40526542 A G 0.076860 2.4788e-05
12:40529644 A G 1.037891 -3.2701e-05
12:40543693 T C 1.127646 1.4256e-05
12:40548963 G T 0.962837 3.2318e-05
12:40561428 C T 1.436935 9.3677e-06
12:40601940 T C 0.028001 -2.7361e-05
12:40615376 T G 0.029572 -1.3034e-05
12:40617621 T G 0.021137 1.7035e-09
12:40619757 C T 0.075326 -2.4043e-06
12:40620808 G C 0.398820 -2.0450e-05
12:40620881 T C 0.058865 -1.1927e-06
12:40622790 T C 0.264363 -6.3392e-06
12:40631608 A G 0.409757 -5.0020e-06
12:40652520 C T 1.615449 -1.9788e-06
12:40653713 T C 0.357522 1.5238e-05
12:40653971 A G 0.028640 -2.3261e-05
12:40653993 C T 0.026821 6.8531e-06
12:40656179 G A 0.985853 -9.8670e-06
12:40657700 G C 0.132994 -1.0772e-05
12:40665454 G A 0.064835 1.6565e-05
12:40671989 G A 0.133620 2.7306e-05
12:40680917 C T 0.227632 1.1176e-05
12:40681486 G A 0.220397 -6.0710e-06
12:40686245 A C 0.113819 2.4319e-05
12:40697477 T C 0.710005 -1.7819e-05
12:40702771 T C 0.136482 -1.4069e-05
12:40702911 A G 0.138886 -1.6019e-05
12:40706531 A G 1.310118 -2.5674e-05
12:40712575 C A 1.087760 -3.8531e-05
12:40713901 A T 0.600184 -6.1368e-06
12:40716694 G A 0.420609 6.8718e-06
12:40727598 T C 0.322881 -6.7299e-06
12:40729655 A G 0.621290 -1.2693e-05
12:40732900 A C 1.045228 -2.1216e-05
12:40735939 A G 0.667865 1.1642e-05
12:40737183 A G 1.712372 -1.3863e-05
12:40740686 G A 0.030656 -2.2795e-05
12:40750471 A G 0.263881 -5.1148e-06
12:40754555 T C 0.085288 -3.4604e-05
12:40758045 G T 0.420820 -8.7663e-06
12:40758652 C T 1.344093 -1.6244e-05
12:40766600 T C 0.152642 -1.0691e-05
12:40767997 A G 0.230474 2.6051e-06
12:40772342 T G 0.299620 4.4868e-06
12:40783374 T C 0.678421 -2.3793e-06
12:40784508 G A 1.364811 -1.7930e-05
12:40789032 T A 0.116604 2.2741e-05
12:40789040 C A 0.368888 1.5026e-05
12:40792300 A G 0.032227 -1.7619e-05
12:40801122 A G 0.380454 -9.9901e-06
12:40803788 G A 1.126609 -1.3470e-05
12:40811944 T C 0.115291 3.1184e-05
12:40812230 A C 0.642373 -1.2070e-05
12:40812764 G A 1.828034 -1.2657e-05
12:40814852 T C 0.032071 -1.2738e-05
12:40816185 A C 0.150051 2.4979e-05
12:40818223 A C 0.068683 2.0257e-05
12:40825487 A G 0.384302 -5.9758e-07
12:40826683 C T 0.034685 -1.7740e-05
12:40828264 G T 0.252648 -1.1158e-05
12:40832805 T G 0.198206 4.4318e-06
12:40845715 C A 1.083717 -8.9912e-06
12:40861700 G A 1.486933 -1.2781e-05
12:40869752 G T 0.408924 -9.9215e-06
12:40879102 G A 0.110722 -3.3999e-05
12:40893665 A G 0.034420 -2.7634e-06
12:40896747 A G 0.127735 -7.5483e-06
12:40904240 C T 0.048097 1.3316e-05
12:40904968 C T 0.032822 -8.2298e-06
12:40906073 A G 0.246943 9.6736e-07
12:40910916 G T 0.033512 -7.8117e-06
12:40910966 C A 0.131179 -1.2177e-05
12:40918031 A C 0.254881 5.9970e-06
12:40922091 G A 0.347941 7.2056e-06
12:40922104 C A 0.735385 3.8816e-06
12:40925050 T C 0.089354 -1.7091e-05
12:40925341 T C 0.313484 1.2553e-05
12:40926645 C T 0.059422 -6.8421e-06
12:40938458 C T 0.066878 2.0427e-05
12:40946166 A G 0.067602 2.5301e-05
12:40951890 A G 0.033216 -9.9066e-06
12:40958298 T C 0.188602 -1.1829e-05
12:40963139 A G 0.954157 -6.5811e-05
12:40964032 A C 0.059425 -4.6517e-06
12:40966340 C G 0.341784 3.6465e-05
12:40969273 G A 0.058899 6.3460e-06
12:40974398 T G 0.115944 -3.4316e-05
12:40978601 G T 0.310037 -5.6787e-05
12:40980663 T C 0.155882 2.9169e-05
12:40991946 G T 0.090748 -1.4753e-05
12:40998100 T G 0.061571 -1.5325e-06
12:41001539 G T 0.063026 1.6322e-06
12:41008557 A G 0.066205 1.7359e-05
12:41017080 T C 0.153101 -7.1009e-06
12:41017277 C T 0.310941 -5.5568e-05
12:41017434 G A 0.067000 2.9937e-05
12:41021114 C A 0.039540 -1.6102e-05
12:41021331 A C 0.181112 4.9775e-07
12:41025447 A C 0.404953 8.6466e-06
12:41026050 T C 0.871647 2.0432e-06
12:41027407 G A 0.209606 -7.1657e-06
12:41040386 G A 0.069129 2.2017e-05
12:41046523 A C 0.191923 -6.1704e-06
12:41049762 T C 0.059368 1.9927e-05
12:41049827 A G 0.087467 -8.4893e-06
12:41055612 T C 0.777849 -1.9100e-05
12:41062633 C G 0.073548 7.7690e-06
12:41072695 T G 0.263425 5.8632e-06
12:41072777 C G 0.130427 -5.9486e-06
12:41088664 A G 0.034488 -2.3647e-07
12:41088706 T C 0.030326 -3.1054e-05
12:41096783 G A 0.046911 3.7459e-06
12:41108583 T C 0.445278 -1.6621e-05
12:41112826 G A 1.275821 1.3947e-05
12:41126971 T C 0.021137 -1.5111e-06
12:41128640 A C 0.175064 -1.6491e-05
12:41128894 C T 0.024812 -3.0731e-06
12:41134912 T C 1.720303 -2.7792e-06
12:41140073 C T 0.127589 6.4495e-06
12:41141398 G T 1.975300 1.1449e-05
12:41145211 T C 0.021358 4.3203e-06
12:41145278 C T 0.096677 6.2875e-06
12:41149884 A G 0.049654 1.1107e-05
12:41160266 T G 0.490180 -5.0711e-05
12:41164718 A G 0.138485 -7.1282e-06
12:41180235 A G 1.697603 -6.4421e-06
12:41180316 T C 0.066133 -2.1293e-05
12:41185030 G A 1.145999 3.4869e-05
12:41187433 A C 0.564802 1.8597e-06
12:41188211 A C 0.020984 -8.4535e-06
12:41190833 T C 0.586945 2.5550e-05
12:41190953 C T 0.334240 -4.5178e-05
12:41197844 G A 0.086655 1.2824e-05
12:41198144 T C 1.404521 1.6078e-05
12:41199139 G A 0.746649 1.0838e-05
12:41199321 C G 0.702550 -2.3224e-07
12:41199353 A T 1.058803 -9.0417e-06
12:41204356 T C 1.157191 -3.3090e-06
12:41213915 G T 0.057290 -9.7038e-06
12:41219237 G A 0.161056 -9.4513e-06
12:41228158 A G 0.060762 -6.0884e-06
12:41236763 G A 0.134113 4.7022e-06
12:41239895 A G 0.032295 -1.0484e-06
12:41243333 G A 0.030547 1.6252e-06
12:41247742 A G 0.873112 -2.1925e-05
12:41250036 T C 0.183533 -1.2500e-05
12:41267927 A G 0.258278 -2.0308e-05
12:41273237 C T 0.048964 -3.2782e-06
12:41274800 T G 0.026464 -8.6674e-06
12:41275541 T C 0.042440 6.5276e-07
12:41279896 A C 0.586673 -2.9513e-06
12:41283706 G A 0.088508 1.7696e-05
12:41292812 C A 0.033886 2.5602e-05
12:41301332 C T 0.864208 -2.9563e-05
12:41311094 A G 0.048427 -3.1297e-06
12:41332175 G A 1.243254 -4.6342e-05
12:41337073 A G 0.053714 2.7268e-05
12:41338501 A G 0.256445 -2.0044e-05
12:41348477 G T 1.239963 -4.7028e-05
12:41349738 G A 0.896020 -4.1204e-05
12:41358684 T G 0.172925 -1.5985e-05
12:41359838 G A 0.090065 8.9495e-06
12:41369543 G A 0.144564 -2.3310e-05
12:41371382 G T 0.048267 1.2744e-05
12:41371425 A G 0.649132 -1.9753e-05
12:41382328 A G 0.024084 -1.0435e-05
12:41403711 C T 0.035967 1.7197e-05
12:41404151 T C 0.066803 -4.0860e-05
12:41408134 A G 0.046071 9.1043e-07
12:41410763 T G 0.127368 -1.2621e-05
12:41438989 A G 0.103137 8.3714e-06
12:41468645 C T 0.032200 7.4031e-06
12:41469119 G A 0.128653 1.9759e-05
12:41469811 A C 0.089235 1.8709e-05
12:41472347 C T 1.085665 2.1302e-06
12:41489655 G C 0.101852 1.0723e-05
12:41502520 A G 0.023782 1.7123e-05
12:41515090 G A 0.488881 -5.2506e-06
12:41532088 A G 0.113204 1.5816e-05
12:41545228 G T 0.724138 -2.0945e-05
12:41551052 T C 0.040098 -1.8768e-05
12:41583941 T C 0.106938 4.7126e-06
12:41584085 C T 1.315014 2.5987e-05
12:41584375 G T 1.278313 1.8135e-05
12:41589705 C T 0.076234 -8.5879e-06
12:41608729 C T 0.342250 -3.7490e-06
12:41613802 A G 0.073922 2.9807e-05
12:41615938 T C 0.052673 -3.5944e-05
12:41617477 A G 0.090014 -1.6055e-05
12:41628080 C T 1.281002 1.6948e-05
12:41662244 C T 0.116128 2.0016e-05
12:41663478 A G 1.491648 -5.2667e-06
12:41685836 G T 0.152890 9.6657e-06
12:41686097 T C 1.253722 -1.4157e-05
12:41696122 A G 0.208205 5.7156e-05
12:41697724 C T 1.233816 4.8621e-06
12:41698137 T C 1.937875 -1.4734e-05
12:41710492 A G 1.855171 -1.0744e-05
12:41713156 A G 0.466925 -2.3958e-05
12:41718139 A G 1.159727 9.1088e-06
12:41719642 C T 0.233945 -4.6384e-06
12:41721430 T C 1.959063 -3.8512e-05
12:41744904 C A 0.798931 -2.6647e-05
12:41747428 T C 1.856480 -1.6346e-05
12:41757850 C T 1.057488 1.3192e-05
12:41775212 G A 0.448236 -1.3230e-05
12:41783381 C T 0.031472 5.0071e-06
12:41786636 T G 0.086468 5.3415e-06
12:41790291 A C 0.061258 1.4475e-05
12:41797245 A G 0.110035 6.6099e-06
12:41805983 A G 0.037367 6.4450e-07
12:41818040 G A 0.040522 1.0949e-05
12:41818171 C T 0.021993 4.3629e-06
12:41834599 G A 0.026604 4.1412e-06
12:41835102 C T 0.089959 -2.9503e-06
12:41841165 C T 0.051640 -2.1279e-06
12:41846898 C T 0.156001 -1.1813e-05
12:41849752 G A 0.145070 2.7863e-05
12:41866161 A C 0.048495 1.5595e-05
12:41866717 G A 1.108359 7.9604e-06
12:41882253 A G 0.247813 -5.2538e-06
12:41884414 A G 1.919720 7.6287e-06
12:41885017 A G 0.077577 7.5568e-06
12:41894887 G A 0.062224 1.4345e-05
12:41900635 A G 0.133181 -1.1429e-05
12:41907358 A G 1.969592 5.7021e-06
12:41909946 T C 0.229083 -5.4904e-06
12:41910376 C T 0.031054 -1.6085e-05
12:41915432 T C 0.027202 3.2670e-05
12:41917082 G C 0.057097 1.1649e-05
12:41931693 T C 0.036898 4.0224e-06
12:41935977 A G 1.932017 5.3339e-06
12:41936080 C A 0.317887 2.9537e-05
12:41937479 G A 0.028256 1.5084e-05
12:41941645 C T 0.032513 5.9080e-06
12:41946539 A G 0.315442 9.9011e-06
12:41958921 G A 0.140977 -7.0557e-06
12:41965861 C A 0.993595 3.5463e-06
12:41966306 A G 0.263088 1.6432e-05
12:41966699 G A 0.025737 1.1986e-05
12:41967677 A G 0.228043 1.5524e-05
12:41979843 A C 0.385230 4.4485e-06
12:41980465 T C 0.229012 9.9021e-06
12:41983150 A G 0.230695 1.9293e-07
12:41993905 G A 0.694458 1.6812e-05
12:41994652 G A 0.059548 -1.2202e-05
12:41997224 A C 0.063145 1.4681e-05
12:42001725 G T 0.748801 1.0249e-04
12:42008072 A G 1.642145 -2.1095e-06
12:42022067 C T 0.327920 -4.7620e-06
12:42025151 C T 0.169648 -9.2860e-06
12:42027870 T C 0.023088 1.7823e-05
12:42030571 T C 0.478195 1.2468e-05
12:42037810 G A 0.022656 1.6235e-05
12:42040928 G A 0.327926 -4.7399e-06
12:42046764 C T 0.638510 4.8341e-05
12:42046820 A G 0.387376 -1.2179e-04
12:42054644 A G 0.060432 -3.8911e-06
12:42055023 C A 0.331789 4.1242e-07
12:42055172 C T 0.616089 5.1092e-05
12:42058650 C A 0.133800 8.2647e-06
12:42075417 C A 0.179303 -7.8969e-06
12:42083390 G A 1.062870 -1.5386e-05
12:42096571 G A 0.333118 -1.7408e-06
12:42102240 G T 0.426691 -2.0533e-04
12:42108947 T C 0.060075 1.8531e-05
12:42126346 G A 0.158014 1.2112e-05
12:42129649 C T 0.255843 1.2328e-05
12:42133006 G A 0.220220 2.3227e-05
12:42133722 G A 1.092560 -1.7275e-06
12:42140586 C T 0.036191 5.4327e-06
12:42140983 G A 0.036987 1.5639e-06
12:42158954 A G 0.057539 -1.1401e-05
12:42167796 A G 0.598661 -1.1002e-05
12:42171982 T C 0.198893 2.3337e-05
12:42179472 A G 1.077934 -4.1823e-06
12:42183242 G T 0.095277 5.2397e-06
12:42183329 A G 0.073463 1.2880e-05
12:42189497 A G 0.190594 -2.5158e-05
12:42191069 C T 1.871371 8.2452e-07
12:42207208 A G 0.083938 2.0912e-05
12:42210944 C A 0.117018 -1.0616e-06
12:42212866 T C 0.049168 1.3805e-05
12:42219119 G C 0.077329 1.5828e-05
12:42219621 T C 0.047853 1.0997e-07
12:42220665 C T 0.361697 -2.3886e-07
12:42226620 C T 0.119337 1.2590e-05
12:42231914 C T 0.268270 -8.3160e-06
12:42256853 A G 1.269392 -6.9979e-06
12:42257443 T C 0.061078 -3.8446e-05
12:42260285 A G 1.191689 -7.8151e-06
12:42261167 T C 0.022204 -2.1944e-05
12:42280497 C T 1.294669 1.9586e-06
12:42293445 T C 0.219768 -1.9111e-05
12:42301428 C A 0.148875 2.4364e-05
12:42301621 T C 0.119857 -2.1283e-05
12:42319598 C T 0.048400 1.1109e-05
12:42319993 T C 0.038721 -2.3963e-06
12:42323895 C G 0.050300 2.2659e-06
12:42327875 A G 1.247799 -1.3889e-05
12:42333366 T C 0.067979 6.7062e-06
12:42341666 G A 0.023102 7.7419e-06
12:42346846 A G 1.879174 -2.3119e-05
12:42347909 T C 0.123380 -3.3987e-06
12:42348023 G A 0.524202 6.2142e-06
12:42359226 T G 0.078968 -1.7178e-05
12:42361106 T C 0.074973 -2.1270e-05
12:42361136 C T 0.050389 6.0496e-06
12:42362186 T C 0.057875 6.6913e-06
12:42362561 A G 0.586636 -1.6753e-05
12:42373362 C T 1.500053 -7.3299e-06
12:42376118 G A 0.025590 -1.5821e-06
12:42385709 C T 0.112901 -1.8444e-05
12:42402342 T C 0.769016 7.7585e-06
12:42405090 C A 0.104092 -2.6519e-06
12:42405427 A G 0.133824 1.9075e-05
12:42410402 C T 0.056046 1.5127e-05
12:42413837 C G 0.060303 -1.1767e-06
12:42423651 T C 1.473401 -8.2365e-06
12:42424615 T C 0.023058 -8.0787e-07
12:42445094 A C 0.047101 7.3957e-06
12:42446725 T C 0.454869 1.2674e-05
12:42448897 C T 0.038782 -1.2727e-06
12:42449728 C A 1.492770 -1.0383e-05
12:42471021 A G 0.361411 -1.3007e-05
12:42472477 A G 0.035708 1.2460e-06
12:42472718 C T 0.039737 1.3968e-05
12:42475607 C T 0.055859 3.5025e-06
12:42477570 C T 0.217905 1.3794e-05
12:42481732 A G 0.348132 -9.8652e-06
12:42482001 C T 0.059908 -2.5677e-05
12:42490138 T G 0.063128 9.3818e-06
12:42501640 C G 0.048247 1.8663e-05
12:42523366 C T 1.110368 1.2804e-06
12:42526675 A G 0.037718 -5.5881e-06
12:42537671 A T 0.050749 1.1181e-05
12:42542861 G A 0.468567 -2.5427e-06
12:42550147 A G 0.463420 -7.1668e-06
12:42557922 C T 0.052027 1.4345e-06
12:42566106 G T 1.896054 -1.3093e-05
12:42566282 C T 0.308796 -8.5204e-06
12:42570258 C T 0.028606 1.7025e-05
12:42600914 G A 0.050229 3.2040e-05
12:42602387 C G 0.050783 3.2604e-06
12:42608001 C T 0.779736 -1.1857e-05
12:42613469 A G 0.040108 -3.9981e-05
12:42642541 A C 0.410345 -1.7656e-05
12:42653752 T G 0.168165 -1.9154e-05
12:42657412 C A 0.033526 3.3637e-06
12:42664105 T C 1.288648 -8.8919e-06
12:42669498 T C 0.027579 -4.3017e-06
12:42677692 T G 0.110902 -1.9429e-07
12:42684216 G A 0.051467 8.1503e-06
12:42693635 A G 0.228346 -1.1711e-05
12:42720825 T G 0.223916 -1.8911e-06
12:42736267 G A 0.735130 5.5160e-06
12:42757743 T C 0.047336 -2.3087e-05
12:42758931 C T 0.462366 1.5206e-05
12:42763636 T C 0.819779 1.1423e-06
12:42776514 C T 0.290046 -1.4780e-05
12:42777933 G T 1.391347 3.0047e-06
12:42794532 G T 0.074789 2.0129e-06
12:42810354 T C 0.096711 -2.2158e-06
12:42812946 C T 1.024948 -6.8153e-06
12:42818514 T C 0.052269 -1.1905e-05
12:42820168 G A 0.289804 -1.5005e-05
12:42823269 G C 0.154502 8.4372e-06
12:42829139 A G 0.020079 -3.7748e-05
12:42834717 G A 0.029677 3.8466e-06
12:42840082 C A 0.030439 1.4481e-05
12:42859588 T C 0.878528 1.2546e-05
12:42865874 T C 0.831753 -2.1612e-06
12:42867730 G T 0.156062 -1.0268e-05
12:42871679 A G 0.034219 -4.0718e-06
12:42872105 G A 1.971064 -2.1375e-05
12:42874403 T C 0.272819 -8.5848e-06
12:42878879 G T 1.480283 2.0217e-05
12:42882256 T C 0.849286 2.3549e-05
12:42884148 A C 0.321025 1.5586e-05
12:42894342 C T 0.222022 -8.8796e-06
12:42897097 G T 0.091173 -6.1422e-06
12:42897260 A G 0.183648 1.0003e-05
12:42899045 G T 0.191396 5.2830e-05
12:42909425 G A 0.073205 1.9504e-05
12:42913783 C T 0.300357 -2.1848e-05
12:42917498 T C 0.837594 1.9393e-05
12:42920522 A C 0.124566 -4.0165e-05
12:42924769 G A 1.967895 -5.1437e-06
12:42927171 C T 0.088154 8.7580e-06
12:42934143 A C 0.134507 -2.3022e-05
12:42946404 A G 0.162223 7.6977e-06
12:42949610 G T 0.052724 -6.2027e-06
12:42950123 T C 0.559958 3.8865e-05
12:42956173 A G 1.672944 -2.7251e-05
12:42958468 T C 0.046629 -1.7029e-05
12:42962317 C T 0.079331 -9.6785e-06
12:42977866 C T 0.034787 6.2218e-06
12:42985967 G A 0.104347 3.9178e-06
12:42991202 C T 0.379094 -2.0656e-05
12:42991875 T C 0.051813 1.4594e-05
12:42997336 G A 0.917384 6.0874e-05
12:43002795 T G 0.482938 -2.8740e-05
12:43014405 T C 0.024839 1.7139e-05
12:43027611 A G 0.928624 1.9567e-06
12:43032911 A C 0.125698 4.8285e-05
12:43033304 T C 0.534489 -8.0173e-06
12:43039651 A G 0.039129 2.9821e-05
12:43042979 T G 1.112524 2.8141e-05
12:43043020 G A 0.026389 -2.2471e-07
12:43044734 C T 0.172687 3.6777e-05
12:43046179 T C 0.301245 -1.6996e-05
12:43053809 T C 0.070118 -4.7444e-06
12:43055343 T C 0.272673 1.6147e-05
12:43056725 G A 0.042178 -3.9392e-05
12:43057915 G T 0.257475 6.4600e-06
12:43058648 T G 0.748614 -5.2844e-06
12:43061408 C T 0.441698 1.1245e-06
12:43061751 T G 0.095171 -1.7152e-05
12:43062593 T C 0.057491 3.8181e-06
12:43063884 C T 0.192420 -9.8276e-06
12:43064657 G A 0.091462 1.2204e-05
12:43066023 G T 1.315068 1.2141e-05
12:43067400 A G 0.213743 4.8656e-06
12:43068414 A G 0.041080 1.4623e-06
12:43069929 T C 0.566298 -7.5452e-06
12:43072912 T C 0.135969 -6.8875e-06
12:43074021 C T 0.083258 -2.4767e-05
12:43074061 A G 0.723061 2.0071e-05
12:43076147 A G 0.023520 1.8738e-06
12:43076181 G A 0.663343 1.3438e-05
12:43076229 G A 0.087120 5.7321e-05
12:43081766 T C 0.533731 -1.3184e-05
12:43083949 T C 0.113102 9.2014e-06
12:43086017 G A 0.039142 1.4436e-05
12:43091649 T C 0.086563 -6.7869e-06
12:43091672 G A 0.229457 -1.1755e-05
12:43098020 G A 0.217986 -1.2565e-05
12:43101068 A G 0.435701 -1.0146e-05
12:43101362 A C 0.716101 1.2355e-05
12:43121626 C A 0.619315 3.4750e-06
12:43121798 T G 0.022248 -6.8926e-06
12:43128894 A G 0.771066 1.0942e-05
12:43128937 C T 0.029028 1.8331e-05
12:43132871 A G 0.042661 -1.0921e-05
12:43140245 T C 0.805972 1.2746e-05
12:43142996 C T 0.365746 -1.6660e-05
12:43157911 C T 0.047509 7.4797e-06
12:43160744 G T 0.238753 -1.9111e-05
12:43160825 T C 0.366946 1.6234e-05
12:43171877 C T 0.132188 1.2739e-08
12:43174168 C T 0.304859 1.3750e-05
12:43187167 G A 0.035953 -1.8538e-05
12:43188454 G A 0.338820 -2.2672e-05
12:43189097 C T 0.122978 -4.8827e-06
12:43194560 T C 0.037911 4.8386e-05
12:43199922 A G 0.082578 -2.6273e-05
12:43207408 T C 0.286258 1.0463e-05
12:43224722 T C 1.740247 -1.2425e-05
12:43224952 T C 0.367681 -1.2369e-05
12:43236170 T G 1.508522 -5.0495e-06
12:43239861 G A 0.084992 -9.2947e-06
12:43249403 A G 0.188010 4.2721e-06
12:43256363 G A 0.173452 1.1609e-05
12:43258744 C T 1.804762 -6.1013e-06
12:43259686 T C 0.125338 5.6700e-06
12:43261051 G C 0.701591 -1.3085e-05
12:43261919 G T 0.261562 4.1409e-06
12:43264490 C A 0.091812 -3.5315e-05
12:43267946 A G 0.043773 -1.9805e-05
12:43283675 G T 0.199202 -5.9191e-06
12:43285740 T G 0.483662 -1.7278e-05
12:43289332 A G 0.651168 -3.6866e-06
12:43298516 C T 1.949734 4.2697e-06
12:43300426 C T 0.067228 -2.9539e-06
12:43310911 A G 0.141388 1.3261e-05
12:43312063 A G 1.574869 3.0770e-05
12:43315201 A G 1.672842 1.1465e-05
12:43320279 A G 1.297461 2.8640e-05
12:43325775 A G 1.717903 1.4913e-05
12:43326535 A G 1.548463 2.3775e-05
12:43326606 A G 1.718600 1.4328e-05
12:43330242 A C 0.077788 -3.1342e-05
12:43344550 G A 0.094005 -9.1757e-06
12:43351250 C T 0.073735 4.6798e-06
12:43369027 T C 0.450463 2.9418e-05
12:43369945 C A 0.027379 -5.0890e-06
12:43373531 A G 0.128911 1.7331e-05
12:43374529 A G 0.035688 -3.1916e-05
12:43376681 G A 1.947595 -4.5323e-06
12:43379181 G A 0.484373 -5.2260e-06
12:43380258 T C 0.026355 1.4334e-05
12:43393332 A G 0.107900 3.2855e-06
12:43399128 C A 1.938361 -1.9222e-06
12:43402189 G C 0.143925 3.6246e-05
12:43406751 A C 0.915242 3.1725e-05
12:43416262 C T 0.062047 3.1134e-06
12:43417877 G A 0.540830 -3.2413e-05
12:43418010 G A 0.150201 -5.6366e-06
12:43421075 G T 0.325162 -1.5111e-05
12:43421393 G A 1.885875 -7.8140e-06
12:43423258 T C 0.465891 6.9482e-05
12:43424007 G T 0.277997 3.7986e-06
12:43424971 C T 0.679444 -1.1019e-05
12:43443944 C T 0.051395 -1.3703e-05
12:43445003 A C 0.657709 1.0530e-04
12:43446831 G A 0.245583 -1.8266e-05
12:43451066 A G 0.192668 1.1854e-05
12:43455788 C T 0.238073 -5.1637e-06
12:43475299 G T 0.058555 -7.4140e-06
12:43488018 G A 0.784475 -3.7736e-05
12:43493280 A G 1.305889 -2.4258e-05
12:43495389 A G 0.048787 2.5933e-07
12:43495534 C T 0.052082 -9.9155e-06
12:43518864 A G 0.038986 -1.4956e-05
12:43523046 G A 0.397606 1.6616e-05
12:43537518 G A 0.127935 -5.3279e-07
12:43553257 G C 0.040499 1.5403e-05
12:43553316 A C 0.383296 3.6134e-06
12:43564801 T C 0.542581 3.7188e-05
12:43573801 T C 0.218513 3.1501e-06
12:43579716 C G 0.436609 4.1197e-05
12:43582599 G A 0.061193 5.4593e-06
12:43584778 C T 0.050691 9.4617e-06
12:43585475 T C 0.143799 1.0154e-05
12:43600069 C A 0.543802 3.8163e-05
12:43602303 A G 0.127167 7.6372e-06
12:43610684 G T 0.057454 1.3261e-05
12:43616907 G A 0.033624 1.4068e-05
12:43619528 A G 0.144866 2.4455e-05
12:43620275 C A 0.462971 3.3685e-05
12:43636353 A C 0.317013 1.9865e-05
12:43639874 G T 0.131818 -3.9956e-06
12:43641700 A G 0.053653 -3.1745e-05
12:43643985 A G 0.461251 3.2139e-05
12:43651480 A C 0.078787 2.0049e-06
12:43652751 G A 0.143840 2.0150e-05
12:43659225 T C 0.112028 -1.0282e-05
12:43660910 A G 0.038085 -7.9223e-06
12:43666887 A G 0.063291 9.6269e-06
12:43693077 A C 0.399517 -1.0779e-04
12:43694582 T C 1.962157 -6.4292e-06
12:43703051 C G 0.037259 5.7073e-06
12:43706757 T G 0.097643 -7.0306e-06
12:43715125 A C 0.099503 -5.6072e-06
12:43719323 G A 0.318849 2.2175e-05
12:43719788 A G 0.051677 -1.0677e-05
12:43725353 G A 0.026043 -7.9842e-06
12:43756330 C T 0.026117 2.3490e-05
12:43759421 G A 0.865690 3.6379e-05
12:43785260 G T 0.098224 7.6842e-06
12:43792449 G C 0.381059 2.5439e-05
12:43794431 C T 0.051099 2.6650e-06
12:43803048 G A 0.049199 1.2897e-06
12:43810983 A G 1.286326 6.3346e-05
12:43817432 C T 0.170640 1.7511e-05
12:43820153 G A 0.034807 6.1006e-06
12:43828141 A T 0.063862 7.8194e-06
12:43855410 C T 0.654969 1.3298e-05
12:43864034 C T 0.166894 4.6664e-06
12:43892077 A G 0.053343 1.3035e-05
12:43914687 A C 0.057593 -8.0959e-06
12:43924131 C T 0.030860 2.5396e-05
12:43929579 G A 1.940326 -1.7478e-05
12:43937193 T C 1.957400 -2.1323e-05
12:43938697 T C 0.042868 7.1639e-06
12:43941312 A G 0.040305 -8.5475e-08
12:43944026 T C 1.958250 -2.4048e-06
12:43948689 T C 0.030459 -1.0083e-05
12:43963769 G A 0.094797 8.2262e-07
12:43975015 A G 1.791625 -1.9168e-05
12:43980350 T C 0.026151 2.6598e-05
12:43980409 T G 0.211377 2.7344e-05
12:43980535 G A 0.772127 8.8835e-06
12:43981503 T C 1.744976 1.9442e-05
12:43981759 G A 0.284990 -1.5814e-05
12:43982146 T C 0.120758 -2.1595e-05
12:43982254 A G 0.064304 -7.9865e-06
12:43988816 C A 0.203955 4.6902e-06
12:43993734 T C 0.367164 -1.6657e-05
12:43993980 C T 0.317598 -3.2339e-05
12:43995252 C T 0.063485 2.4795e-05
12:44002045 G C 0.126222 -2.3167e-05
12:44002268 A G 0.964819 2.0519e-06
12:44020631 G A 0.792890 1.7246e-05
12:44020846 A G 0.020103 -1.8627e-05
12:44037994 G A 0.073980 2.7306e-05
12:44040068 T C 0.126953 3.5038e-05
12:44047185 T G 0.028181 1.7105e-06
12:44047588 C G 0.021704 -5.9653e-06
12:44048576 T C 0.736752 -4.0517e-05
12:44062472 A G 0.022119 1.1724e-05
12:44063211 C T 0.814890 2.9850e-05
12:44077061 C T 0.276786 1.8729e-05
12:44090708 A C 0.123764 -1.4260e-05
12:44093038 G A 0.037228 -1.3998e-05
12:44107016 T C 0.021769 7.5425e-06
12:44107205 T C 1.659178 4.3858e-05
12:44111378 A G 0.040115 -9.6588e-06
12:44113667 G A 0.999582 6.1775e-06
12:44115989 C A 0.144458 -1.0623e-05
12:44127523 C T 0.168883 -8.3347e-07
12:44133122 A G 0.088579 2.3264e-05
12:44137184 G A 0.062101 5.8846e-06
12:44148259 C T 0.204669 -8.9771e-06
12:44148773 C A 0.073355 2.1502e-05
12:44155668 G A 1.978778 1.2051e-05
12:44158875 A G 0.130618 -1.3909e-05
12:44159914 G A 0.055546 -1.4602e-05
12:44173388 A C 0.057185 -3.7816e-06
12:44174766 T C 0.271772 3.9285e-05
12:44180295 A G 0.181843 -1.3557e-05
12:44181141 G A 0.120221 2.2396e-05
12:44191625 A G 0.202286 4.3402e-06
12:44194989 A G 0.277375 -5.3011e-06
12:44196350 C T 0.190499 7.3474e-06
12:44196953 C T 0.634764 9.3363e-06
12:44201451 C T 0.439934 6.7465e-06
12:44204517 G A 0.118596 1.6683e-06
12:44210093 G A 0.055873 6.6766e-06
12:44220236 C T 0.221063 9.1909e-07
12:44223083 G T 0.038047 1.2241e-05
12:44235427 G A 0.123536 -9.8971e-07
12:44243739 G A 0.113826 1.8505e-05
12:44254845 G A 0.022755 -3.9369e-06
12:44255547 A G 0.065865 1.5701e-05
12:44265523 T G 1.806713 7.8575e-06
12:44266421 A G 0.036823 -7.8313e-06
12:44290126 G C 0.075884 -9.1143e-06
12:44292637 A G 0.046550 -1.5021e-06
12:44293395 C A 0.044187 -6.5245e-06
12:44295509 A G 0.047465 1.4990e-05
12:44295930 T C 0.064059 -1.0327e-05
12:44298550 T C 1.691242 -8.0154e-06
12:44299704 G C 0.979499 -4.6331e-06
12:44299833 C T 1.804435 8.8979e-06
12:44313286 A C 0.045772 -1.6710e-05
12:44313906 T C 0.162892 1.6633e-05
12:44318922 A G 1.664111 -2.4728e-05
12:44333548 G T 0.042290 -1.0068e-08
12:44343387 A G 0.043168 -3.0055e-05
12:44343901 G A 0.062788 1.6013e-05
12:44352137 A G 0.107598 1.9009e-05
12:44354576 T C 0.042304 2.8094e-05
12:44359265 T C 0.182098 1.7678e-05
12:44361765 G C 0.036249 -8.0517e-06
12:44361782 T C 0.060207 -4.5202e-06
12:44361955 C T 0.028630 1.8170e-05
12:44369969 G A 0.053180 1.5267e-05
12:44390811 A G 0.051310 1.1927e-06
12:44391937 T C 1.828312 -2.2312e-05
12:44394939 C A 0.051402 1.0496e-05
12:44404208 G A 0.025883 7.4196e-06
12:44408165 C T 0.081263 1.8385e-05
12:44431493 A G 1.091952 2.9585e-05
12:44443805 T G 0.115669 2.7220e-06
12:44446804 A G 0.110436 1.0580e-05
12:44448218 T C 0.104565 3.3273e-05
12:44452818 T G 0.154570 -2.5085e-05
12:44466185 G C 0.174775 1.7469e-05
12:44468877 A G 0.142725 3.6390e-05
12:44486413 C T 0.170001 -1.3205e-05
12:44499619 G A 0.039900 -3.5294e-05
12:44511426 A G 0.044116 9.1232e-06
12:44512252 A G 0.089959 2.1629e-05
12:44522657 G A 0.090320 2.6891e-05
12:44527496 A G 1.021429 3.5304e-05
12:44532439 A G 0.069768 1.7851e-05
12:44539357 G A 0.071689 2.4161e-06
12:44543240 A G 0.107938 3.7703e-06
12:44573740 G A 0.029789 2.8375e-05
12:44578814 A C 0.023224 -1.3218e-06
12:44581958 G A 0.147172 1.3194e-05
12:44583699 C T 0.060309 1.0078e-06
12:44589298 G A 0.067775 -4.0074e-06
12:44609757 A G 0.123040 1.7100e-05
12:44611099 G T 0.195602 5.5976e-05
12:44621535 T C 0.050627 2.4690e-05
12:44632806 A T 0.114751 -1.0539e-05
12:44644861 C G 0.149983 1.1232e-05
12:44650974 A G 0.069390 4.7278e-06
12:44659120 A G 0.190370 -4.2067e-06
12:44672152 T C 1.974161 2.7343e-05
12:44678267 T C 1.078244 5.0869e-05
12:44678817 G A 0.177675 4.9093e-05
12:44681028 A C 0.085346 -2.2099e-06
12:44690782 G C 0.064002 1.6781e-05
12:44692477 T G 0.043511 -9.1874e-06
12:44702821 G A 0.041906 5.4142e-07
12:44714149 A G 0.035508 4.2418e-06
12:44728224 A G 1.111385 3.9589e-05
12:44729627 A G 0.217789 4.9140e-05
12:44732950 A G 0.075745 3.8710e-05
12:44735899 C T 0.053180 -5.6334e-06
12:44739672 G A 0.106312 9.7105e-07
12:44741696 A G 0.034566 -1.0892e-05
12:44760395 T G 0.064508 -1.7045e-05
12:44768204 G C 1.950492 2.0342e-05
12:44776449 T C 0.156725 1.0095e-05
12:44791617 G A 0.166285 2.1534e-05
12:44792193 A G 0.038544 3.9236e-06
12:44796585 A C 0.059939 3.9621e-06
12:44799720 G A 0.091799 2.9166e-06
12:44834254 A G 0.022650 -9.3832e-06
12:44852066 A G 0.034212 -1.2225e-05
12:44854994 G A 0.119276 2.7358e-05
12:44882337 T C 0.070149 3.4175e-06
12:44902573 G A 0.422714 6.5310e-05
12:44919626 A T 1.950815 2.3199e-05
12:44919685 T C 0.083806 1.3208e-05
12:44922863 G C 0.098561 5.9749e-06
12:44926796 C T 1.266509 1.3888e-07
12:44930739 A G 0.022548 -1.4050e-05
12:44930901 T G 0.886242 -5.5579e-06
12:44941000 A G 0.046863 5.2131e-06
12:44951822 A G 1.534989 1.3378e-05
12:44958467 C G 0.292460 1.7724e-05
12:44979369 A G 0.099183 1.0880e-05
12:44980663 A C 0.066654 9.6302e-06
12:44982356 G A 0.306501 -9.7472e-06
12:44992257 G A 0.021851 -5.5610e-06
12:45000339 T C 0.552743 -1.0456e-05
12:45003664 C T 0.043487 2.5829e-05
12:45014252 C T 0.223212 -2.2380e-07
12:45014924 T C 1.013932 -1.6178e-05
12:45016023 T C 0.047271 -2.7974e-05
12:45045962 C T 0.040461 5.4753e-07
12:45048085 C T 0.067388 3.8173e-06
12:45059868 G A 1.886997 1.3579e-05
12:45065994 T C 0.048753 -3.0315e-05
12:45069233 C T 0.047339 -5.6917e-06
12:45089045 C A 0.083829 1.5000e-05
12:45095284 C T 0.253627 3.1921e-06
12:45099395 T C 0.310057 -2.2574e-05
12:45108480 C T 0.149432 1.1915e-06
12:45109604 G A 0.076819 -1.2756e-05
12:45115634 G T 1.503184 -2.3961e-06
12:45134353 C A 0.312318 -2.6152e-05
12:45144944 A G 0.059507 -7.2707e-06
12:45146876 C A 0.036042 -1.2595e-05
12:45148621 C T 0.021347 -1.7920e-05
12:45153182 C T 0.058623 -1.5053e-05
12:45159485 G A 1.409277 5.5347e-06
12:45159510 A G 0.034104 8.6704e-06
12:45159930 C T 0.887156 1.3041e-05
12:45161360 A C 0.061095 -1.2453e-05
12:45163205 C T 0.393893 1.1759e-05
12:45171395 T C 0.060031 -2.0480e-05
12:45177284 A G 0.082775 5.0810e-07
12:45188358 A G 0.047937 3.2221e-06
12:45198237 G A 1.532402 4.8675e-07
12:45203070 C A 0.231773 -3.2573e-06
12:45204165 A G 0.085132 6.1871e-06
12:45205440 T C 0.039312 6.4705e-06
12:45207864 T C 0.719889 9.7489e-06
12:45208170 G A 0.725114 -1.4173e-05
12:45208581 C T 0.599824 -7.8520e-06
12:45208917 C T 0.034440 -2.9053e-05
12:45209075 A C 0.225361 2.5829e-05
12:45220825 G A 0.058786 1.5906e-05
12:45227302 T C 1.725012 1.1729e-05
12:45231763 T G 0.030320 -9.3392e-06
12:45232382 T C 0.049321 1.8806e-05
12:45238639 G C 0.030942 -1.3513e-05
12:45247340 G A 0.022741 -9.7678e-06
12:45249420 T C 0.052748 -1.0234e-05
12:45249956 T G 0.414187 -6.5397e-07
12:45255840 A C 1.705167 7.5802e-06
12:45257277 C G 0.048237 -2.1460e-06
12:45260822 T C 0.029483 -1.0975e-05
12:45265194 C A 1.198648 -1.4678e-05
12:45287244 C T 0.232242 1.4056e-05
12:45287398 A C 0.525483 3.3849e-06
12:45305402 A G 0.073198 5.5506e-07
12:45309224 A C 0.073946 1.2829e-05
12:45311835 A G 0.043749 -2.6749e-06
12:45336964 A G 0.039557 -4.1471e-06
12:45338892 A G 0.032985 -1.4975e-05
12:45340188 T C 0.194395 9.9686e-06
12:45343754 T C 0.044429 4.3387e-06
12:45351805 T C 0.055978 1.1584e-05
12:45356586 A G 0.222114 9.5548e-06
12:45363768 T G 0.023823 7.8451e-06
12:45394710 C A 0.025808 -4.8058e-06
12:45407225 T C 0.038428 1.1300e-05
12:45409419 C A 0.056716 -1.0482e-05
12:45410570 C T 0.959066 -1.9457e-05
12:45417666 C T 1.155627 -1.2050e-05
12:45419911 G A 0.203054 7.2414e-06
12:45421333 A C 0.058803 1.1881e-05
12:45424416 A G 0.029572 1.6856e-05
12:45436305 G A 0.042719 2.0579e-05
12:45437192 C T 0.079185 1.1643e-05
12:45438654 G C 0.035324 1.1811e-05
12:45466344 T C 0.820401 9.3490e-07
12:45467697 G A 0.058137 -2.7554e-05
12:45468661 C A 0.029429 -9.7491e-06
12:45468749 C T 0.981573 -1.9561e-05
12:45504049 C T 0.032237 -1.2835e-05
12:45504359 A G 0.151877 1.7344e-05
12:45514697 G T 0.050079 -7.0376e-06
12:45519555 A C 0.681202 -4.6895e-06
12:45545672 G A 0.316459 -2.4032e-06
12:45545834 G C 0.196462 6.9844e-06
12:45545882 A G 0.831165 5.0354e-07
12:45549005 A G 1.502184 4.4082e-06
12:45556659 A G 1.627233 2.9557e-06
12:45561058 A G 0.036898 1.2244e-05
12:45566976 C T 0.026821 -5.8241e-08
12:45572174 A C 0.133953 -8.9114e-06
12:45580043 G A 0.025913 -1.1010e-05
12:45586858 C T 0.047424 1.7471e-05
12:45587310 C G 0.508505 -1.6066e-06
12:45599422 A G 0.068884 -8.2358e-06
12:45611034 C T 0.117477 -6.8682e-06
12:45626473 G A 0.060197 4.6100e-06
12:45638916 G A 0.037510 6.4892e-06
12:45638939 C G 0.058385 -2.6759e-05
12:45648110 C T 0.142776 -9.1799e-06
12:45651767 T C 0.127347 -1.2745e-05
12:45655213 T C 1.026066 -8.0605e-06
12:45667495 T C 0.038289 1.3319e-06
12:45669551 T C 0.042664 -7.5942e-06
12:45672174 C A 0.056910 -7.0557e-06
12:45674103 G A 0.107822 1.1699e-05
12:45685473 C T 0.020620 9.6509e-06
12:45688075 T C 0.056845 -3.4835e-06
12:45691823 T C 0.034396 2.6930e-06
12:45699287 A G 0.080579 2.1951e-05
12:45702424 A G 1.871256 9.7603e-06
12:45702559 T C 0.039843 1.4336e-05
12:45715423 T G 0.051086 1.3785e-05
12:45722999 T C 0.868481 2.7139e-06
12:45726555 A G 0.465422 -1.7353e-06
12:45727770 G A 0.020487 1.5197e-05
12:45734019 T C 0.140773 3.5743e-05
12:45744683 A G 0.066834 -1.0397e-05
12:45746040 T C 0.080413 3.9985e-06
12:45758532 T C 0.093991 -1.2992e-05
12:45774908 G A 0.063366 7.9734e-06
12:45794431 T G 1.029959 5.6891e-07
12:45801040 T C 0.172099 1.9322e-05
12:45833755 A G 0.043385 9.7670e-06
12:45844922 G A 0.051093 1.0800e-05
12:45849255 A C 1.804905 1.3073e-05
12:45849694 T C 0.039588 2.5202e-06
12:45850022 C T 1.188269 2.2469e-05
12:45857495 C T 0.191991 -8.1850e-06
12:45869344 G A 1.396532 5.4191e-07
12:45871184 T C 0.090830 -3.3401e-05
12:45888522 C T 0.035596 1.9497e-05
12:45892437 A G 0.077659 -4.0411e-05
12:45892492 C T 0.168356 6.1892e-06
12:45892993 A G 0.771253 3.9766e-06
12:45910247 C T 0.087899 4.7155e-06
12:45911442 G A 0.052296 -5.4311e-06
12:45928574 G A 0.055339 3.8107e-05
12:45929245 G A 0.052282 -3.7271e-06
12:45930973 G C 1.341247 2.6012e-06
12:45931436 T C 0.071182 8.0094e-06
12:45941026 T C 1.949067 -1.3243e-06
12:45942518 T G 0.903414 -1.7051e-05
12:45946105 A G 0.121938 -5.5868e-06
12:45959763 A G 0.036164 1.6653e-05
12:45960851 C T 0.056838 2.8064e-06
12:45961516 A C 0.077258 -1.5906e-05
12:45961774 G C 0.049634 1.8120e-05
12:45961947 C T 1.245304 -1.4429e-05
12:45963173 A C 0.055407 3.0305e-07
12:45968598 A G 0.205791 1.9263e-05
12:45976780 T C 0.048709 4.6862e-06
12:45977048 A G 0.802141 -5.9689e-06
12:45977587 G A 0.154655 5.1858e-05
12:45981698 T C 0.125603 -1.9042e-05
12:45984732 C T 0.525137 2.4397e-05
12:45988559 G A 0.084312 3.1667e-06
12:45992782 A G 1.811623 6.9361e-06
12:45995130 A C 0.126497 4.4346e-06
12:46000924 A G 0.808345 -2.5508e-06
12:46006375 T C 0.030503 2.7969e-05
12:46006834 T C 0.026515 -6.2828e-06
12:46008948 C A 0.068493 2.2553e-05
12:46009466 G A 0.063260 3.1071e-05
12:46010428 C T 0.241670 -2.4458e-05
12:46018280 C T 0.221475 -1.6338e-05
12:46022099 T C 0.248418 -2.2854e-06
12:46024786 G A 0.529077 -1.3778e-05
12:46024937 A G 1.103283 3.1198e-05
12:46025200 C T 0.060534 -3.3700e-06
12:46028044 G A 0.350698 8.0982e-06
12:46041378 G A 0.180469 1.3209e-05
12:46043304 T C 0.053024 5.0245e-06
12:46054082 T G 0.037656 -6.8898e-06
12:46059954 C T 0.534928 2.0939e-05
12:46078873 T C 0.082772 -1.6820e-05
12:46079926 A G 1.043817 -6.5843e-07
12:46085330 T C 0.644260 -2.3214e-05
12:46089001 T C 0.033866 -2.9295e-07
12:46089361 A G 1.318727 -1.0960e-05
12:46096945 A C 0.038833 4.6021e-06
12:46101429 G T 0.416213 3.2092e-05
12:46104964 C T 1.747635 2.6902e-06
12:46110783 T C 0.406799 2.3396e-05
12:46120956 A G 0.080229 3.7388e-05
12:46122002 A G 0.051966 -4.5480e-06
12:46140415 T C 0.094209 1.7540e-05
12:46141295 G A 0.094597 1.0856e-05
12:46145212 G A 1.926628 -1.6348e-05
12:46148116 G A 0.080994 2.0260e-05
12:46212173 A C 0.526803 3.3156e-05
12:46220510 G A 0.021599 1.4853e-05
12:46224063 G A 0.415441 -1.8057e-05
12:46224139 G T 0.049049 -1.3412e-05
12:46242195 A G 1.007531 8.9604e-05
12:46267260 A G 0.106489 3.9238e-06
12:46300100 T C 0.069741 4.0530e-05
12:46308414 A C 0.029840 -8.6879e-06
12:46313187 G C 0.043569 -1.0407e-05
12:46316083 C T 0.043487 -3.2246e-05
12:46320944 T C 0.080249 2.4977e-05
12:46322436 T C 0.055169 -3.6825e-05
12:46326576 T G 1.593068 -3.7639e-05
12:46334514 A G 0.074395 -1.4188e-05
12:46334832 T C 0.990820 -7.0948e-05
12:46338080 T C 0.055579 -1.1417e-05
12:46340821 G A 1.950798 -2.1339e-05
12:46346376 C T 0.073518 6.3509e-06
12:46356651 C T 0.601289 1.7641e-05
12:46361131 T A 0.057362 7.3041e-06
12:46379420 T C 0.044021 -3.7308e-06
12:46385848 T C 0.417964 -2.5631e-05
12:46398348 T A 0.049189 1.6937e-05
12:46402152 C A 0.047948 -5.9205e-06
12:46415494 G A 0.038863 1.0652e-05
12:46419358 G A 0.060864 5.2616e-06
12:46419781 T C 0.030214 -1.1702e-05
12:46422739 C T 0.755753 -2.8328e-05
12:46448990 C T 0.894694 -5.2021e-05
12:46465234 C T 0.038200 3.5763e-06
12:46466110 T C 0.287734 -3.8949e-05
12:46467973 T C 0.127901 4.7450e-05
12:46469789 G A 0.616622 1.2501e-05
12:46476036 C T 0.942336 -7.2696e-06
12:46485838 G A 1.121785 -9.3056e-06
12:46487422 G A 0.231610 7.0572e-06
12:46487909 C T 0.043501 -7.3070e-06
12:46488500 C T 0.467017 -3.6996e-05
12:46488897 G T 0.039084 1.0253e-05
12:46498061 C G 0.320525 -3.5555e-05
12:46512078 T C 1.926482 -7.8665e-06
12:46512530 C T 0.074058 -1.2691e-05
12:46513060 G A 1.374116 3.5627e-05
12:46514997 A C 0.338286 -2.1383e-05
12:46515102 G A 0.031506 1.3436e-05
12:46515405 G A 0.234867 -2.7882e-06
12:46516494 C T 0.127646 -1.4086e-05
12:46532650 G A 0.076680 -9.7777e-06
12:46537123 G A 0.610901 5.8062e-05
12:46537244 C A 0.640401 -4.2163e-05
12:46554730 T C 0.805581 -5.3753e-05
12:46559901 G A 0.179915 6.6989e-07
12:46560772 A C 0.038622 7.9609e-06
12:46564465 T C 0.056961 2.5809e-05
12:46565328 G A 1.555970 -1.8722e-05
12:46570133 T C 0.104259 1.2401e-05
12:46573050 A G 0.029708 1.9695e-05
12:46577235 C G 0.057600 -1.1738e-05
12:46578010 G A 0.348342 -5.1750e-05
12:46578072 T G 0.612624 3.5738e-05
12:46579450 G A 0.104769 6.7469e-06
12:46579641 T C 0.603054 -1.9788e-05
12:46580350 A C 0.069751 1.0417e-05
12:46580618 G A 0.549116 2.6357e-05
12:46581309 G T 0.210599 -1.4818e-05
12:46592009 T C 0.073559 1.1922e-05
12:46598808 C T 0.279173 2.2293e-05
12:46601260 T C 0.053217 1.5337e-05
12:46604068 G A 0.671921 -3.8711e-05
12:46604091 G A 0.215950 1.5256e-05
12:46605478 T C 0.087491 -6.3775e-06
12:46607280 T C 1.623636 -3.4317e-05
12:46609813 A G 0.030694 -5.0330e-06
12:46619130 C T 0.125742 -9.8763e-07
12:46627388 T C 0.132579 -2.0312e-05
12:46628789 C A 1.126385 -1.9194e-05
12:46630581 G A 0.159863 1.8294e-05
12:46635564 A G 0.025869 2.4045e-06
12:46635745 T C 0.064199 4.8698e-06
12:46658425 A G 0.038772 -1.7441e-05
12:46664833 T G 0.036082 -1.1530e-05
12:46684447 A G 1.223236 -6.9020e-06
12:46689881 C T 0.061442 3.7669e-06
12:46742735 T G 0.537529 -2.5440e-05
12:46755374 G C 0.028351 1.6956e-05
12:46757985 C T 1.214893 -9.1266e-06
12:46758462 A G 0.028270 -2.5677e-05
12:46763041 A G 0.146097 2.4636e-05
12:46764254 G A 0.038041 7.3287e-06
12:46765659 T C 0.049719 1.6379e-05
12:46781459 G A 0.039319 -1.0375e-05
12:46781804 G A 0.142483 2.3513e-05
12:46789543 T C 1.252702 -5.0444e-05
12:46797860 C T 0.135027 8.7132e-06
12:46798963 A G 1.397837 -2.3714e-05
12:46799166 T C 0.031034 -8.6881e-06
12:46799210 C T 0.020185 -1.0248e-05
12:46805886 G A 0.125980 2.3042e-06
12:46806032 T C 0.055220 1.1483e-06
12:46833975 T C 0.028467 5.5689e-06
12:46836277 T C 0.097045 -6.4471e-06
12:46848478 C T 1.400587 -2.3988e-05
12:46856068 C T 0.055468 3.8571e-06
12:46862474 G A 1.379777 -2.3217e-05
12:46873339 A C 0.055169 2.2093e-05
12:46900407 T C 0.074198 -1.1055e-05
12:46917434 T C 0.036436 -1.2177e-05
12:46919181 C T 1.143099 -1.7593e-05
12:46922662 A G 0.091472 -6.0510e-06
12:46923294 C T 0.022565 -3.7153e-06
12:46930820 C T 0.331479 9.1838e-06
12:46956543 G A 0.099758 4.1395e-06
12:46961544 C A 0.035209 -1.6972e-05
12:46998549 T C 0.055747 5.9183e-06
12:47018846 T C 0.027182 1.1437e-05
12:47023180 T C 0.037694 -9.9100e-06
12:47023317 G A 0.054163 8.5389e-07
12:47046186 T C 0.041797 1.9721e-06
12:47051076 G A 0.536958 -1.4519e-05
12:47056307 G A 0.031397 2.6680e-05
12:47056356 A C 0.143979 -1.5989e-05
12:47076113 T A 0.053812 -1.8643e-06
12:47076382 C T 0.217888 -9.7709e-06
12:47082098 G A 0.048889 -7.6554e-06
12:47084460 T C 0.083272 -7.1298e-06
12:47087028 T C 0.073487 1.6728e-05
12:47093014 A G 1.977459 -1.1914e-05
12:47094866 A G 0.051541 -6.0580e-06
12:47101570 G A 0.315844 7.5883e-06
12:47113895 G T 1.180561 1.0957e-05
12:47138024 T C 0.720773 5.4850e-06
12:47138464 C T 0.130767 -2.5464e-06
12:47145151 C T 0.424209 1.4131e-05
12:47159076 A G 0.049838 1.4174e-05
12:47160241 C T 0.062054 -1.5085e-05
12:47167837 C T 0.290100 1.0000e-05
12:47174316 A G 0.776679 -1.1757e-05
12:47182531 T C 0.133290 -1.6220e-05
12:47186770 T C 0.098149 -1.8159e-05
12:47189817 G A 0.132678 1.2347e-05
12:47193818 T C 1.620896 2.5332e-05
12:47205812 G A 0.158289 3.6529e-06
12:47206180 G A 0.051674 -1.9960e-06
12:47208641 G A 0.096807 2.9042e-05
12:47209616 A G 0.049974 1.3377e-06
12:47221449 T C 0.021725 4.5993e-06
12:47223052 T C 0.047203 4.4825e-06
12:47224325 C A 0.475452 -7.1031e-07
12:47227638 C A 0.050113 -3.5097e-07
12:47228624 A G 0.089259 1.7305e-07
12:47237069 A G 1.035351 -1.0793e-07
12:47265767 T C 0.035960 -8.2607e-06
12:47265871 A G 0.551254 7.1302e-06
12:47267140 G A 0.703335 4.1484e-06
12:47275900 T C 0.160254 5.0844e-06
12:47279801 A G 0.134001 -3.6698e-06
12:47284908 A G 0.113799 1.0648e-06
12:47289011 G A 0.047064 4.2527e-07
12:47290149 T C 0.075731 -1.0082e-05
12:47294410 A G 0.171242 -1.9314e-05
12:47302235 C T 0.026257 2.8468e-06
12:47308192 C G 0.048413 -1.7485e-05
12:47318891 T G 0.028973 8.8747e-06
12:47328930 T A 0.034076 1.4548e-05
12:47336586 C A 0.048577 -2.2889e-05
12:47341977 A G 0.021106 -8.0756e-06
12:47349755 A C 0.088610 1.7184e-05
12:47352816 A G 0.650988 -2.9493e-06
12:47353516 C T 0.270602 -1.7412e-05
12:47356538 T C 0.059585 -6.5200e-07
12:47365329 C T 0.041366 -9.0877e-06
12:47372270 T C 0.454182 -3.2510e-05
12:47383323 A G 0.388307 -8.4554e-06
12:47423698 T C 0.148338 -1.9887e-05
12:47428011 A G 0.090112 -8.8217e-06
12:47429727 G A 0.117681 -2.0201e-05
12:47430600 G A 1.333788 -1.2596e-05
12:47448345 C T 1.045020 -1.3068e-05
12:47460381 G A 0.129489 2.5181e-05
12:47463206 G A 0.164922 1.3453e-05
12:47466535 G T 0.528190 -2.0594e-05
12:47467364 T C 1.697661 1.5650e-05
12:47467521 A G 0.228046 -5.8652e-06
12:47469731 A C 0.045904 1.4018e-05
12:47471393 G T 0.075466 2.0011e-07
12:47477687 T C 1.414993 -2.3610e-06
12:47484041 G C 0.507787 -2.6212e-05
12:47484308 C A 0.045663 2.7877e-06
12:47493563 G C 1.886596 9.7032e-06
12:47494920 T C 0.883019 -7.4229e-06
12:47504095 G A 1.811697 3.1560e-05
12:47504161 T C 0.136051 1.9061e-07
12:47505325 A G 0.040641 -1.9037e-05
12:47505609 G A 1.303567 -4.5627e-06
12:47508032 T C 0.768662 -1.1349e-05
12:47517971 T C 0.126042 -4.0430e-06
12:47519063 G A 0.058879 2.0072e-06
12:47526874 G T 0.073684 1.2500e-05
12:47528946 A G 0.023143 -1.6520e-05
12:47543145 T C 1.287992 -4.2938e-05
12:47547616 T G 0.043072 1.5506e-05
12:47548864 G A 0.697729 -6.0547e-06
12:47560295 C A 0.064464 1.0150e-06
12:47560348 A C 1.347299 -3.4721e-05
12:47562000 A G 0.028168 1.9011e-05
12:47571125 T C 0.555106 -2.5605e-05
12:47582930 C T 0.040907 -2.1470e-05
12:47584287 A G 1.289954 -1.3697e-05
12:47584314 A G 0.302220 2.5407e-06
12:47584352 G A 1.163450 -3.0077e-06
12:47585314 C T 0.107771 -1.8946e-05
12:47592147 G A 0.066579 -8.2319e-06
12:47600843 T C 0.616238 5.7346e-06
12:47616665 T C 0.036361 -8.4825e-06
12:47617930 A T 0.068520 -1.4653e-05
12:47618366 T C 1.434103 -2.4693e-05
12:47619610 T C 0.037163 -8.0030e-06
12:47624986 A G 1.858404 -2.4696e-05
12:47636538 T C 0.021035 -1.3793e-05
12:47639526 C T 0.173163 -4.2364e-05
12:47642329 G A 0.210486 1.3603e-05
12:47651584 T G 0.661517 1.6496e-05
12:47653870 A G 0.047574 1.1366e-05
12:47659666 T G 0.388080 -1.3990e-05
12:47664769 C T 0.226398 -6.4028e-06
12:47667270 T C 1.024336 -1.6822e-05
12:47671316 A G 0.030405 2.5296e-07
12:47675733 A G 0.029082 4.7838e-06
12:47676999 C G 0.245311 1.5204e-05
12:47677799 T C 0.243808 6.3612e-06
12:47680804 T C 0.067490 -1.5543e-05
12:47698096 T C 0.244087 -4.9445e-06
12:47700762 C A 0.047547 1.3788e-05
12:47702619 A G 1.861457 -2.3776e-06
12:47707836 T C 0.337640 1.0266e-05
12:47710712 T C 0.158456 9.8304e-07
12:47710875 C A 0.033774 -1.3976e-05
12:47712974 T G 0.862729 9.0284e-08
12:47715134 G T 0.073790 4.8339e-06
12:47716206 A G 1.803708 -1.7738e-05
12:47717592 A G 0.049495 -5.5543e-06
12:47719014 G A 0.059324 -4.3479e-07
12:47723547 G A 0.978404 8.2314e-07
12:47725390 A G 0.126640 2.9054e-06
12:47730792 C T 0.408693 -1.3411e-05
12:47733012 C T 1.718590 -1.9879e-05
12:47735407 C T 0.052238 -7.6354e-06
12:47735875 T C 0.020610 1.0721e-06
12:47735975 T G 0.201902 -2.5860e-05
12:47746157 A G 0.295632 6.4728e-06
12:47756487 G A 0.166619 -9.6624e-06
12:47760653 A G 0.063199 1.3775e-05
12:47761212 A G 0.819248 -2.1565e-05
12:47763465 T C 0.060340 -1.8123e-06
12:47767037 C T 0.828448 -2.5776e-05
12:47767134 G A 0.034512 -9.0127e-06
12:47777059 G A 1.895438 2.0594e-05
12:47778659 C T 0.052333 1.0476e-05
12:47785511 T C 0.148888 -1.8659e-05
12:47786056 T C 0.589655 -3.0679e-05
12:47797054 C T 0.066922 3.2272e-05
12:47798507 G A 0.517358 3.2972e-05
12:47801947 C A 0.068384 1.0912e-05
12:47804711 T C 0.020236 -1.7557e-05
12:47807984 A G 0.199182 1.3375e-05
12:47810959 G C 0.521910 1.4304e-05
12:47812267 G A 0.266342 3.7057e-05
12:47813540 T C 0.024020 -6.4231e-06
12:47815956 A G 0.057583 -1.7887e-05
12:47819661 T G 0.461319 -3.3404e-06
12:47842979 G T 0.153754 2.4938e-06
12:47843351 G A 0.657944 3.7111e-06
12:47852573 T C 0.033383 -6.2139e-06
12:47852950 G A 0.314419 7.2508e-06
12:47855267 T C 0.064549 -7.1185e-06
12:47867510 C T 0.242343 1.2629e-05
12:47870663 G A 0.722224 -2.8921e-06
12:47887395 G A 0.070346 1.8338e-05
12:47898445 G A 0.589159 3.4692e-05
12:47899160 A T 0.218418 -1.8016e-06
12:47909742 G A 0.295098 -2.6201e-06
12:47911622 T C 0.140875 -8.5394e-06
12:47928180 G T 0.835765 -2.8246e-05
12:47928642 G A 0.453295 5.2574e-05
12:47929308 G A 1.421275 2.1370e-06
12:47934183 A G 0.112840 5.0125e-06
12:47936778 T C 1.962673 1.8751e-05
12:47940078 A C 0.114618 1.5223e-05
12:47942912 T C 0.130968 -7.3976e-06
12:47943079 T C 0.090360 -1.3722e-05
12:47944643 C T 1.785655 -2.5231e-07
12:47955531 G C 0.451853 4.5444e-05
12:47956031 A G 0.121683 1.6253e-05
12:47971476 T C 0.124502 -3.4876e-06
12:47983096 A G 0.316506 -1.2420e-05
12:47988695 G T 1.794596 -2.5324e-05
12:48004534 A C 0.091846 3.6017e-06
12:48006105 T C 0.024312 9.8083e-06
12:48016379 C T 0.025536 -1.3014e-05
12:48041871 A G 0.036229 9.6268e-06
12:48044011 G A 0.329045 8.3698e-06
12:48049860 C T 0.148511 -8.3985e-06
12:48053802 G A 0.134650 4.4269e-06
12:48076697 T C 0.112408 1.3246e-05
12:48078599 C T 0.228199 3.2812e-05
12:48090118 A G 0.085645 -1.8458e-05
12:48100641 C T 0.035549 3.9400e-06
12:48102509 C T 0.031700 1.1854e-05
12:48108517 A G 0.139933 -1.1359e-05
12:48110325 G A 1.913740 3.0335e-06
12:48116335 A G 0.065637 6.0226e-06
12:48116865 G A 0.043137 -7.2401e-06
12:48119562 A G 0.361609 1.2091e-05
12:48123429 G T 0.176121 -5.4823e-06
12:48124485 A G 0.326094 -6.2729e-06
12:48134695 C T 1.115407 -3.5483e-05
12:48142418 G C 1.629348 -7.6515e-06
12:48142636 T C 0.277837 4.6750e-06
12:48143315 G A 0.022225 9.8428e-06
12:48143684 T C 0.036511 3.5846e-06
12:48146041 C T 0.564792 -4.1087e-06
12:48146725 T C 0.035229 -6.5113e-06
12:48151005 G A 0.072362 8.7661e-06
12:48156626 A C 0.308598 -6.0031e-06
12:48173221 G A 0.377618 2.6323e-05
12:48177906 T C 0.385217 -3.0738e-05
12:48179044 G C 1.534425 -8.0163e-06
12:48179402 T C 0.598899 2.0787e-05
12:48181293 T C 0.054720 1.5558e-06
12:48182087 T C 1.553484 2.5165e-05
12:48184555 C G 0.083068 6.4269e-06
12:48185356 G A 0.265261 -6.8553e-06
12:48187329 A G 0.026308 -5.7793e-06
12:48191247 T C 0.032482 1.1565e-06
12:48195424 T C 0.648397 -2.1748e-05
12:48195451 A G 0.542119 -1.9218e-05
12:48200006 G A 0.083357 -9.2964e-06
12:48200516 G A 0.040499 -4.8074e-06
12:48204804 G A 0.278173 -7.6729e-06
12:48205524 T C 0.053177 5.8247e-06
12:48207989 T C 0.088147 -1.7310e-05
12:48209165 T G 0.478590 -2.6098e-05
12:48211506 A G 0.129044 -2.2456e-06
12:48215749 A G 0.133528 3.9427e-05
12:48215757 T C 0.259291 1.0008e-05
12:48217900 G A 0.579881 -8.2577e-05
12:48227421 A G 0.076367 1.5724e-05
12:48228821 C A 0.157534 -2.3139e-05
12:48232172 T C 1.930970 2.8750e-06
12:48237109 G A 0.035022 -5.7509e-06
12:48237303 G A 0.026308 1.3761e-05
12:48238757 G A 0.805265 -4.9413e-06
12:48239835 T C 0.814584 -1.4094e-06
12:48241345 A G 0.102396 2.4019e-06
12:48244559 A G 1.053438 1.6239e-05
12:48245828 A G 0.816556 1.3476e-06
12:48248299 T C 0.066103 9.8000e-06
12:48252927 C T 0.109862 -1.1914e-05
12:48255411 C T 1.024394 8.9979e-06
12:48255570 A G 0.537281 -6.0619e-06
12:48255859 G A 0.294034 -1.6947e-05
12:48257766 C T 0.861379 1.3017e-05
12:48260206 A C 0.050943 -3.8735e-06
12:48262160 A C 0.040369 -1.0405e-06
12:48262964 A G 1.610918 6.7639e-06
12:48263828 T G 0.729588 -1.8427e-05
12:48265006 G A 0.770675 -3.7732e-06
12:48265970 T A 0.028980 1.9050e-06
12:48266167 C G 0.648373 1.1392e-05
12:48266544 G C 0.396752 -7.5541e-06
12:48270165 C T 0.711267 2.1539e-06
12:48272461 A G 0.106404 -5.8548e-06
12:48272515 G A 0.050300 8.3053e-06
12:48272840 A G 0.043882 -2.3085e-07
12:48272895 G A 1.227611 4.2183e-06
12:48273565 C T 0.801767 -1.2780e-05
12:48275834 C A 0.299150 -3.1297e-06
12:48278010 G A 1.193783 1.4740e-05
12:48279633 A G 0.141664 -8.3068e-06
12:48281257 C T 0.724723 9.7810e-06
12:48282493 A G 0.040193 1.2182e-05
12:48283693 G C 0.086689 -2.4525e-05
12:48284808 G T 0.114441 8.1741e-08
12:48285414 A G 1.010866 -1.1494e-05
12:48287237 C T 0.022806 1.0469e-06
12:48292391 G A 0.057457 -6.4632e-06
12:48292838 C T 0.547300 3.4557e-06
12:48292876 G A 0.031496 -8.4508e-06
12:48293298 C A 0.042365 -1.7929e-05
12:48295083 T C 0.022653 -2.1455e-05
12:48296486 G A 0.701550 -4.9916e-06
12:48299826 C T 0.862603 1.5267e-05
12:48302545 T C 0.417070 -2.5800e-05
12:48303379 G C 0.022765 -2.1143e-05
12:48308956 A C 0.071121 3.2451e-06
12:48320932 C G 0.088015 -6.2316e-06
12:48333325 T C 0.105711 -7.5308e-06
12:48335825 A G 0.034090 -4.4689e-06
12:48337069 A G 0.302343 1.6537e-05
12:48337517 A G 0.046676 1.6202e-05
```
