## Supplemental_Data_Files for "Common genetic variation associated with Mendelian disease severity revealed through cryptic phenotype analysis": SupplementalDataFile_8.txt (part 15 of 21)

```
12:48338050 A C 1.506210 1.0581e-05
12:48340959 T C 0.045068 4.8104e-07
12:48357014 C A 1.229974 6.3540e-06
12:48358203 G A 0.052235 1.6097e-05
12:48360620 G A 1.095991 1.2667e-05
12:48360895 C G 0.044837 2.9748e-06
12:48361282 G T 0.208902 1.5895e-06
12:48361486 C T 0.069258 -1.1140e-05
12:48367976 T C 0.198084 -2.7834e-07
12:48368541 T C 0.163178 -6.7100e-07
12:48372810 T C 0.141341 -1.0480e-06
12:48375568 G A 0.961402 9.0190e-06
12:48378900 G A 0.150993 -1.4978e-05
12:48384122 C T 0.973791 6.1729e-06
12:48388102 A G 0.136282 -1.0889e-05
12:48388482 T C 0.034705 2.7586e-05
12:48389023 T C 0.737884 -1.1831e-05
12:48390080 C T 1.829594 4.1475e-06
12:48393098 A G 0.444687 4.0169e-06
12:48398080 A T 1.688695 -4.2378e-06
12:48399612 A G 0.338990 1.9137e-05
12:48400844 T C 0.257690 -1.1253e-05
12:48403765 A G 0.743735 -1.2265e-05
12:48406206 G A 0.082830 -4.5592e-06
12:48408136 T C 0.037609 9.9000e-06
12:48416023 A G 0.259746 8.2820e-06
12:48420596 T C 0.044806 7.4021e-06
12:48420713 G A 0.224715 2.9665e-05
12:48424497 G C 0.637956 -6.3691e-06
12:48426295 C T 0.282760 2.5361e-05
12:48429627 A G 0.031754 -5.8364e-06
12:48432554 G A 0.026774 -2.2396e-05
12:48449047 C T 0.199869 -1.2508e-05
12:48457385 T C 0.311393 3.8581e-06
12:48468652 G A 0.955789 -3.6429e-07
12:48474853 G A 0.360772 1.6963e-05
12:48481798 C T 0.023996 -8.5658e-06
12:48493993 A G 0.108169 1.0424e-05
12:48496489 G A 0.081429 7.2294e-06
12:48501161 T A 0.312318 1.8591e-06
12:48512285 A C 1.625295 1.9440e-07
12:48518264 C A 0.474724 1.2052e-05
12:48526719 T C 0.044932 -1.8583e-05
12:48538908 A G 0.036460 -1.9215e-06
12:48543237 T C 0.107190 1.0003e-05
12:48551555 G A 0.147539 5.4591e-06
12:48578325 C A 1.541646 -1.3129e-06
12:48580134 A G 0.089946 -2.3847e-05
12:48588211 A G 0.044228 4.2914e-06
12:48591960 A C 0.476863 1.0932e-05
12:48592357 G C 0.290243 2.3145e-05
12:48594882 G T 0.187235 1.7767e-05
12:48596890 A G 0.201497 -7.6880e-06
12:48597507 A G 0.444313 1.2960e-05
12:48607012 A G 0.195745 -3.4808e-06
12:48610170 A C 0.046771 5.6447e-06
12:48631133 A G 0.426270 2.0544e-06
12:48635218 A G 0.626142 -5.3581e-06
12:48636373 C T 0.020855 2.2849e-06
12:48660767 C G 0.034100 8.0060e-06
12:48664725 C G 1.549979 -1.5403e-06
12:48672654 G C 0.159322 -7.7680e-06
12:48678276 C T 0.043559 -7.0554e-06
12:48687951 G A 0.671604 -1.3521e-05
12:48698040 A C 0.444646 1.4039e-05
12:48703522 G A 0.669622 -1.4366e-05
12:48712638 T C 1.738251 -5.1460e-07
12:48720827 C T 0.047768 -1.3776e-05
12:48723142 T C 0.048886 -2.6911e-06
12:48723784 T C 0.439713 1.3690e-05
12:48724006 C T 0.194480 -5.6558e-06
12:48724354 G C 0.446927 1.1975e-06
12:48736985 G T 0.659549 -8.4276e-06
12:48745118 T C 0.049709 -2.4530e-06
12:48753625 C G 0.027913 -1.4773e-05
12:48768267 C T 1.477019 6.8476e-07
12:48771444 A G 0.697314 -7.5916e-06
12:48771563 C A 0.201307 -3.6097e-06
12:48772257 A G 0.134895 -4.5108e-06
12:48780190 C A 0.032924 3.3777e-05
12:48782636 G C 0.434321 -5.3426e-06
12:48783748 A G 0.491642 -2.9074e-05
12:48783939 A G 0.137088 1.2175e-06
12:48788528 G A 0.025927 1.4798e-05
12:48806521 T G 1.144584 -1.1905e-05
12:48808927 T C 0.087528 1.6284e-05
12:48811100 C T 0.236464 -9.0258e-07
12:48811885 C T 0.096728 -1.1696e-05
12:48813176 G A 0.036800 8.3897e-06
12:48827172 G A 0.470172 9.0281e-06
12:48834326 G A 1.748515 5.0130e-06
12:48851395 G C 0.071570 -2.9501e-06
12:48866585 C A 0.126463 1.3827e-05
12:48867249 T C 0.070376 -4.2837e-07
12:48876826 T C 0.054503 -6.6411e-06
12:48877400 A G 0.926479 -9.3862e-06
12:48880550 C T 0.720365 1.9070e-06
12:48880723 T C 0.298773 -3.4164e-06
12:48881661 T C 0.845889 8.6338e-06
12:48884610 T C 0.153624 4.3886e-06
12:48888594 T C 0.908589 -1.5465e-05
12:48892588 A G 0.086991 -1.4802e-05
12:48904679 A G 0.061601 1.0318e-05
12:48912568 T C 1.236913 -1.4600e-05
12:48919556 G A 1.790758 -3.2712e-06
12:48919793 C T 0.328892 3.0203e-06
12:48920006 A G 0.131199 1.2396e-05
12:48920073 A G 0.420497 5.3116e-06
12:48924553 A G 0.042158 -5.0168e-06
12:48928826 A G 1.042950 -1.1687e-05
12:48938225 A G 0.139665 5.1549e-06
12:48939811 G A 0.329701 -2.3987e-07
12:48953504 A G 0.901160 -1.4449e-05
12:48953682 A G 0.190254 -6.7504e-06
12:48954040 G A 1.232854 -1.4949e-05
12:48954175 T C 0.189197 -6.6116e-06
12:48958949 A C 1.701227 -1.0113e-06
12:48961244 G T 0.272972 1.0156e-05
12:48961390 C A 0.936988 -2.0835e-05
12:48962869 G A 0.120480 3.0366e-06
12:48963021 C T 0.091374 1.0418e-05
12:48974727 C T 0.090765 3.7985e-06
12:48978299 C T 0.090677 6.3559e-06
12:48981312 T C 0.635896 2.5373e-06
12:48994214 A G 0.135058 -7.4271e-06
12:49028264 G T 0.043929 -1.3986e-05
12:49044359 C T 0.495793 -2.0620e-06
12:49048738 T G 1.144033 1.5635e-05
12:49052758 A G 1.187810 8.1943e-06
12:49061511 C T 0.050940 5.8354e-06
12:49072794 C T 0.072620 -2.2485e-05
12:49076784 G A 0.410780 -4.4900e-06
12:49081145 T C 0.141531 1.8306e-05
12:49087325 C T 0.044827 -1.8535e-05
12:49105444 T C 0.066949 4.9238e-05
12:49106739 C A 0.188666 8.1832e-06
12:49108488 T C 1.282950 6.0474e-06
12:49117301 C T 0.516589 -6.8710e-06
12:49125564 T C 0.078896 -5.8001e-06
12:49128261 G A 0.625765 2.4774e-05
12:49133684 G C 0.176702 -4.1335e-06
12:49141195 C T 1.211646 4.3541e-06
12:49141967 A T 0.042321 -1.1634e-05
12:49143096 C T 0.894113 8.7680e-06
12:49146947 A G 0.455195 6.1461e-06
12:49147910 A G 0.881214 9.6391e-06
12:49158490 A G 0.134606 -4.3869e-06
12:49164120 C A 0.309544 2.3219e-06
12:49168798 A C 0.060517 3.7353e-05
12:49170719 A G 0.135520 -1.7634e-06
12:49176805 T C 0.042090 2.6493e-07
12:49176860 A G 0.033699 -1.2501e-05
12:49176872 T G 0.298647 6.8211e-06
12:49177113 G T 0.594629 -1.1656e-05
12:49181479 T C 0.297070 7.7088e-06
12:49187450 A G 1.231943 -8.3974e-06
12:49189815 G A 0.061261 2.6853e-05
12:49190365 C T 0.114105 -6.0553e-06
12:49190376 A G 0.063648 5.0121e-06
12:49190992 C T 0.467125 -4.0567e-07
12:49193852 C G 0.163572 -2.0883e-06
12:49195008 A G 0.026498 1.0223e-05
12:49197587 G A 0.715119 1.0231e-05
12:49205634 C T 0.363618 1.4418e-06
12:49208045 A G 0.058402 5.6153e-05
12:49212806 T C 0.369251 2.2330e-06
12:49218171 G A 1.140753 1.2018e-05
12:49223541 G A 0.189730 -8.1597e-06
12:49225758 T C 0.886942 -1.4633e-05
12:49230035 G T 0.946113 -1.4747e-05
12:49240418 T C 0.031336 -2.7550e-06
12:49240548 T C 0.180986 -1.6811e-05
12:49244808 T G 0.216399 -1.1082e-05
12:49255798 C G 0.931745 -1.6587e-05
12:49256686 T C 0.078002 8.2493e-08
12:49261117 G C 0.117494 1.1789e-05
12:49271097 A G 0.233901 3.9221e-05
12:49274072 A G 0.956601 -5.1327e-06
12:49285634 A G 0.145332 1.8609e-05
12:49312540 T C 0.116162 1.4207e-05
12:49312681 T G 0.029368 1.1331e-05
12:49314649 A C 0.030139 5.8651e-06
12:49328201 A G 0.043015 1.0239e-05
12:49329302 G A 0.213063 4.7853e-06
12:49331679 G T 0.051749 -2.9482e-06
12:49334599 G A 1.946664 3.4701e-06
12:49338252 G C 1.830502 -7.5730e-06
12:49347819 C A 0.922872 -9.3480e-07
12:49351069 T C 0.118990 5.3490e-06
12:49352338 C T 1.071104 -1.0006e-06
12:49355036 A G 0.147913 3.6422e-06
12:49358392 C T 0.138373 -1.4611e-06
12:49359989 A G 0.758613 -7.5449e-06
12:49360147 A G 0.054339 9.1777e-06
12:49377479 T C 0.069458 -1.2162e-05
12:49379123 C G 0.050018 1.1954e-05
12:49379537 T G 0.023438 1.5589e-05
12:49380073 G T 0.079080 -1.5422e-06
12:49389320 C A 0.746883 -1.5496e-05
12:49389571 A G 0.056940 -1.1652e-06
12:49390677 C T 0.780705 -1.6096e-05
12:49395268 A G 0.028191 9.1503e-06
12:49399132 C G 0.072440 -5.6853e-07
12:49413486 T C 0.079746 1.1073e-05
12:49424534 A G 0.074932 -4.3432e-05
12:49427919 C T 0.145846 -5.4055e-06
12:49430947 C T 0.024217 2.3804e-05
12:49442179 A G 0.058752 1.6547e-05
12:49474232 T G 0.309119 2.5883e-05
12:49475495 A G 0.053857 1.8483e-07
12:49478130 A G 0.048944 1.0722e-05
12:49478812 G T 0.869076 -6.9456e-06
12:49484933 A G 0.021895 5.0645e-06
12:49485373 G C 0.707523 1.3824e-05
12:49486219 T G 0.047492 -1.2722e-05
12:49498130 T G 0.729503 1.3447e-05
12:49507408 G A 0.089436 6.8163e-06
12:49515130 C T 0.056831 1.5297e-06
12:49520669 T C 0.679587 -3.3639e-06
12:49521672 A G 0.687686 -2.7791e-06
12:49526012 C G 0.144588 8.3842e-06
12:49535263 G A 0.111987 1.5476e-05
12:49556303 G A 0.695468 -4.6036e-06
12:49582657 A G 0.119813 2.4264e-06
12:49582692 G T 0.670159 -4.7893e-06
12:49586676 T C 0.084037 -1.1467e-05
12:49596999 C A 0.619485 -1.5029e-06
12:49608886 A C 0.099472 2.5747e-05
12:49609808 A G 0.373508 -2.5537e-05
12:49622188 C T 0.113588 4.1265e-06
12:49626039 A C 0.220570 9.6771e-09
12:49626490 C T 0.639197 -1.3386e-05
12:49627092 T C 0.056692 -2.4617e-06
12:49627819 C G 0.414999 -1.6501e-05
12:49629012 C G 0.048699 -7.6623e-06
12:49632572 G A 0.042501 2.0913e-05
12:49636134 T A 0.028178 7.4583e-06
12:49636560 T C 0.024428 6.3557e-06
12:49645240 C T 0.684775 -9.4706e-07
12:49658537 C T 0.028851 5.9067e-06
12:49663961 C A 0.051596 1.0893e-05
12:49664058 G A 0.150225 -7.5676e-06
12:49670854 A G 0.521230 -1.6374e-05
12:49672714 G A 0.496211 4.8818e-06
12:49676010 C T 0.548640 8.6111e-07
12:49682384 A G 0.100458 -1.7838e-05
12:49685089 C T 0.424532 -3.4308e-06
12:49687378 A G 0.127572 1.3752e-05
12:49690798 A G 0.027923 1.4553e-05
12:49698894 C T 0.348281 -7.1575e-06
12:49713003 C T 0.238416 1.1928e-05
12:49713839 T C 0.426226 1.2050e-05
12:49717533 C A 0.021568 -9.7518e-06
12:49720822 A G 0.046217 -7.0645e-06
12:49721015 T C 0.021055 -1.4946e-05
12:49722793 T C 0.021184 -1.2285e-05
12:49729509 T C 0.021028 5.7622e-06
12:49732772 A G 0.244447 -1.2203e-05
12:49735340 C T 0.873091 -6.9304e-06
12:49737114 C A 0.147569 -5.1826e-06
12:49743142 A G 0.025750 1.0041e-05
12:49753219 T G 0.023561 2.5690e-05
12:49769525 A G 0.120429 7.7310e-06
12:49774216 T C 0.147284 -3.2347e-05
12:49779528 C G 0.040458 -3.0735e-06
12:49783052 C T 0.036171 4.2514e-06
12:49796721 T G 0.363370 -2.2255e-05
12:49801156 C T 0.136931 -5.3529e-06
12:49804248 G A 0.026685 1.3857e-06
12:49818133 T C 0.026604 2.9205e-05
12:49827504 G C 0.038330 1.5463e-05
12:49870964 G A 0.628134 5.0074e-06
12:49872443 C T 0.227982 -1.7334e-05
12:49885651 A G 0.039278 -1.9836e-05
12:49892151 C T 0.276378 2.2890e-05
12:49919547 A G 0.058450 1.3941e-06
12:49928790 G A 0.184247 3.0570e-06
12:49931585 C T 0.372723 -3.7800e-05
12:49940630 T C 0.046316 7.0185e-06
12:49950251 G C 0.131335 -2.3745e-07
12:49962567 A G 1.371199 -3.7270e-06
12:49966534 C T 0.207328 -4.4821e-05
12:49976306 T C 0.023775 2.6513e-05
12:49993678 T C 0.174812 -4.7340e-05
12:49993766 G C 0.032496 -4.8129e-07
12:49994785 A G 0.031894 4.9970e-06
12:50043760 T C 0.097939 -2.2620e-08
12:50053062 T C 0.031601 5.2830e-06
12:50056233 A G 0.195344 -3.5832e-05
12:50067637 T C 0.072409 2.3837e-05
12:50090428 C T 0.027569 1.2279e-05
12:50098005 G A 0.141626 -5.6149e-05
12:50101654 G C 0.061227 -2.6232e-05
12:50106606 G T 0.241408 -2.7881e-05
12:50121214 A G 0.023959 5.8323e-06
12:50127643 T C 0.036650 1.8200e-05
12:50135756 A C 0.025791 -4.4776e-06
12:50142463 G A 0.045520 8.0441e-06
12:50146459 A G 0.113190 4.8280e-06
12:50151010 G A 0.138036 -1.9286e-06
12:50152193 A G 0.195660 -4.1215e-05
12:50161224 A G 0.046003 2.1091e-05
12:50165690 G T 0.252627 -3.6471e-05
12:50168189 C T 0.143626 -1.6741e-05
12:50168870 G A 0.069788 -6.2389e-06
12:50172078 C T 0.097592 -1.9008e-05
12:50184102 A G 0.110518 -9.8010e-06
12:50184292 C T 0.042103 1.1615e-06
12:50189602 G A 0.069370 -1.3405e-05
12:50209618 T C 0.759021 -1.5780e-05
12:50217231 T C 1.022877 7.6270e-06
12:50226207 T C 0.038557 -1.7367e-05
12:50231025 G A 0.943158 1.2163e-05
12:50232169 T A 0.104766 -3.6833e-05
12:50232691 A G 0.129360 6.4494e-06
12:50235792 A G 0.161862 1.0445e-05
12:50240150 T C 1.305678 -9.2732e-06
12:50242629 A G 0.020919 -9.6055e-06
12:50247468 A G 0.736245 -3.2759e-06
12:50258395 A G 0.031554 -2.7398e-06
12:50261057 T C 0.054999 -2.7277e-06
12:50261315 T C 0.067248 1.1281e-05
12:50263148 A G 0.767405 -1.3790e-07
12:50269895 G A 0.236172 1.0038e-05
12:50275137 C A 1.382806 7.7752e-06
12:50275385 T C 0.712164 -3.6236e-06
12:50279959 T C 0.022177 -6.9576e-07
12:50288032 G A 0.332649 5.2301e-06
12:50289279 A G 0.024203 3.6707e-06
12:50290056 A G 0.177756 -2.6171e-05
12:50290554 A G 1.339666 -2.7240e-05
12:50290728 G A 1.433770 -7.2973e-07
12:50291625 C A 0.023126 -3.1434e-05
12:50293090 A C 0.024747 -6.5731e-06
12:50293708 T G 0.039139 -3.0024e-05
12:50296096 A G 0.192114 -1.8514e-05
12:50297934 A C 1.510283 -8.7880e-06
12:50298535 T C 1.160043 8.2907e-06
12:50299788 G A 0.127065 7.4146e-06
12:50303668 T C 0.066450 1.4080e-05
12:50305007 T C 1.580832 1.7250e-06
12:50305760 A G 0.027848 7.9689e-08
12:50306148 G A 1.213420 1.0640e-05
12:50307402 T G 0.142255 -1.3279e-05
12:50309850 G A 0.020147 1.0601e-05
12:50311202 T C 0.068625 1.1524e-05
12:50311397 T C 0.029133 1.1229e-05
12:50311510 T C 0.234438 -3.7944e-05
12:50318819 C T 0.078407 1.3644e-05
12:50319086 G A 0.892086 2.4378e-05
12:50323295 A G 0.040298 4.4998e-06
12:50324567 C A 1.710505 7.8227e-07
12:50324973 A G 0.052320 -1.7795e-05
12:50325201 C T 1.568831 -1.0593e-05
12:50325741 C T 0.711634 -2.4158e-05
12:50331258 T C 0.030432 -3.0647e-06
12:50331279 G A 0.034355 -1.2803e-05
12:50332070 A G 0.701023 -4.6976e-06
12:50334781 T C 0.157684 -7.7236e-06
12:50335086 C T 0.354431 4.0810e-05
12:50338964 C T 0.025301 -1.5860e-05
12:50340041 T C 0.029881 2.1782e-07
12:50341465 C T 0.475931 -3.0181e-05
12:50342034 T C 0.039064 -1.2418e-05
12:50342146 T C 0.065090 7.6263e-06
12:50343254 T G 0.026498 -1.9630e-05
12:50343608 C A 0.960705 -1.8072e-05
12:50344976 A G 0.345249 1.8690e-05
12:50347688 G T 0.381827 1.5103e-05
12:50348674 T C 1.616915 -1.4953e-05
12:50352116 C A 0.363444 1.1086e-05
12:50354437 C A 0.401451 -1.7896e-05
12:50358174 A C 0.279183 1.7739e-05
12:50359466 A G 1.252631 -1.6383e-05
12:50360461 T C 0.641142 8.7513e-06
12:50361583 C T 0.174975 1.8930e-05
12:50364707 A G 1.207025 3.6905e-06
12:50366300 A G 1.856303 -3.4049e-05
12:50369305 A G 0.020814 2.8981e-07
12:50370409 C T 0.021079 -3.7199e-06
12:50372026 T C 0.114972 3.1867e-05
12:50379568 T C 0.143214 2.9006e-05
12:50385663 C T 0.385407 4.5748e-05
12:50385930 C A 0.025903 5.2035e-06
12:50399254 T C 0.067371 7.0777e-06
12:50403692 C A 0.026695 2.4100e-06
12:50412911 A C 1.854491 -2.7412e-05
12:50425446 T C 0.102749 -4.4954e-08
12:50430116 T G 0.063774 -4.5290e-06
12:50437364 A G 0.203445 -1.5096e-06
12:50440137 G A 1.753975 -1.6915e-05
12:50441434 A G 0.093196 3.5483e-06
12:50443468 C T 0.105581 4.7847e-06
12:50454091 T G 1.974297 9.5125e-06
12:50458450 G A 0.103814 -3.6683e-05
12:50463461 C T 0.698477 6.9252e-06
12:50469467 G A 0.393006 -1.3151e-06
12:50473377 A G 0.456460 -3.2042e-05
12:50486322 C T 0.824814 2.2092e-05
12:50489700 A G 0.030126 3.8683e-06
12:50491708 T C 0.027705 -1.3552e-06
12:50496164 A C 0.089018 2.3894e-06
12:50500015 A G 0.064586 -2.3216e-05
12:50510777 T C 0.741345 5.1024e-06
12:50512200 C T 0.517412 -1.2160e-05
12:50535955 T C 0.517973 -1.4438e-05
12:50537815 G A 1.257445 -8.9757e-06
12:50545829 T C 0.047859 -1.1003e-07
12:50566658 T C 0.406609 -3.1552e-05
12:50570519 A G 1.229189 -3.6567e-06
12:50579398 T C 0.465181 -1.8223e-06
12:50592492 C T 0.079644 1.1566e-05
12:50593297 C T 0.068649 -8.3022e-06
12:50594947 G A 1.156596 1.3299e-05
12:50635918 C T 0.082245 5.2210e-06
12:50636130 G T 0.066691 -2.8159e-06
12:50646885 A G 0.106527 -1.2770e-05
12:50678093 T C 0.048624 -1.4881e-05
12:50723993 G A 1.279829 -2.0140e-05
12:50724444 C G 0.070291 3.1345e-06
12:50744581 T A 0.064777 -2.1399e-05
12:50749554 T G 0.022446 -5.7629e-06
12:50754563 G T 1.302356 -2.3154e-05
12:50776691 G A 1.907562 -8.2965e-06
12:50777573 A C 0.374660 2.8260e-05
12:50787035 C T 0.137060 2.6014e-05
12:50809831 A C 0.030371 -1.5829e-05
12:50821551 T G 0.050283 2.5189e-05
12:50824232 G A 0.439009 -1.3723e-05
12:50833585 G A 0.067571 1.2619e-05
12:50833944 A G 0.085203 2.8756e-06
12:50838311 T G 0.040193 -2.5271e-05
12:50870429 C A 1.882958 -1.8493e-06
12:50873545 T G 0.084639 1.6613e-05
12:50880216 C T 1.297733 -1.3786e-05
12:50880516 A G 0.039180 2.8534e-05
12:50900106 C T 0.498642 -2.4083e-05
12:50906405 T C 1.278255 4.5988e-05
12:50909642 T C 0.032315 -5.1375e-06
12:50914563 A G 0.057899 -2.8462e-06
12:50918482 A G 0.030898 -1.2289e-05
12:50921495 G A 0.045490 -1.7577e-05
12:50923274 C T 1.970068 1.2906e-05
12:50934931 A G 0.709669 3.1421e-05
12:50950909 G T 0.095776 -4.0679e-05
12:50979932 T C 0.567723 8.4323e-06
12:50990107 G T 0.039669 -1.1735e-05
12:51008451 G T 0.037435 -4.8456e-06
12:51009520 T C 0.047377 3.4868e-07
12:51014579 T G 0.107217 -2.9882e-05
12:51024399 G A 0.024435 -9.2952e-06
12:51032415 G A 0.713283 3.6819e-05
12:51034734 G A 0.057654 1.6605e-05
12:51059187 C T 0.076353 2.0607e-05
12:51068409 A G 0.027630 8.4914e-06
12:51080364 T C 0.046231 -1.1088e-05
12:51088861 A G 0.068132 -1.3163e-05
12:51094010 T G 0.080498 7.0362e-06
12:51094138 T C 0.692411 -3.7384e-05
12:51109648 C G 0.122207 3.3401e-05
12:51117229 G A 0.389888 2.2371e-05
12:51122685 A G 0.045187 1.0220e-05
12:51130360 G C 0.068561 1.0145e-05
12:51138862 T C 0.604397 2.8226e-05
12:51139803 A C 0.585715 9.3455e-06
12:51155663 T C 0.532055 -8.6797e-07
12:51157050 G A 1.971193 1.1772e-05
12:51161387 G A 0.043766 1.2488e-06
12:51193709 T C 0.081317 5.7744e-07
12:51203371 T C 0.812020 4.2440e-05
12:51207704 G A 0.628131 -3.6027e-05
12:51208122 G C 0.074681 -3.7780e-05
12:51210975 T G 0.033546 1.6932e-05
12:51213433 G A 0.192321 -2.5212e-05
12:51213765 C T 0.811436 4.2096e-05
12:51236802 C T 0.450442 -5.1891e-06
12:51237816 A G 0.684524 -2.5771e-05
12:51240265 G T 0.137900 -1.0211e-05
12:51252159 A G 0.048427 -1.7098e-05
12:51256065 G A 1.406330 6.3060e-06
12:51259197 G A 0.713997 5.9097e-05
12:51271297 A G 0.022514 -6.2695e-06
12:51272637 T C 0.047550 2.5475e-06
12:51272984 T C 1.171603 6.3205e-05
12:51294593 G C 0.137519 -8.6632e-06
12:51296278 T C 0.067503 1.6452e-05
12:51307533 C T 0.048359 -1.4360e-05
12:51309890 C A 0.098765 -1.3489e-05
12:51312457 A G 0.034090 1.3057e-05
12:51318423 G C 0.041491 1.9454e-05
12:51320531 G A 0.883158 5.4451e-05
12:51321994 T C 1.254402 4.2582e-05
12:51345784 T C 0.390976 5.3524e-05
12:51346403 G A 0.054900 -1.7060e-06
12:51348041 A G 0.026179 -1.6783e-05
12:51355243 A G 0.115325 1.3337e-05
12:51357542 G A 0.301629 -1.4323e-05
12:51361463 A G 0.127918 6.3710e-07
12:51365546 C T 0.028021 -2.2086e-05
12:51372591 G T 0.049008 5.8184e-06
12:51392323 A G 0.058572 -1.6538e-05
12:51402905 G T 1.874611 4.4979e-07
12:51411580 T C 1.873809 1.9597e-06
12:51422891 G A 0.039479 -4.8894e-06
12:51426817 A G 0.270024 -8.6832e-07
12:51442944 A G 0.719674 2.5621e-05
12:51452875 G A 1.132641 -2.1513e-05
12:51453682 A G 1.113160 -3.4707e-05
12:51457697 G A 0.040240 1.0363e-05
12:51457854 A G 0.026043 -1.6826e-05
12:51463300 T C 0.094535 -2.6605e-05
12:51466005 A G 1.827316 1.2191e-05
12:51479435 G A 1.276480 -2.2598e-05
12:51489009 T C 0.127102 -1.7103e-05
12:51490682 G A 1.973985 1.5315e-05
12:51492509 A G 0.193385 -1.6033e-05
12:51506876 A G 0.256976 -2.5590e-07
12:51516878 C T 0.030432 -8.5504e-07
12:51530962 C T 0.157612 8.4918e-06
12:51543231 G C 1.332741 -1.1257e-05
12:51560801 C T 0.032863 -6.3026e-06
12:51565619 C T 0.435935 2.4349e-05
12:51566350 T C 0.211506 1.0004e-05
12:51567948 G A 0.052473 -4.0059e-06
12:51575615 G T 0.262116 1.9993e-05
12:51577729 G C 0.066647 -1.5306e-05
12:51582188 C T 1.085305 9.5946e-06
12:51585629 A G 0.032747 -5.5796e-06
12:51585869 A G 0.658437 -1.3595e-05
12:51588677 C T 0.187085 1.1067e-05
12:51596763 C T 1.419198 -9.1808e-06
12:51601402 C T 0.152618 2.2345e-05
12:51609456 T C 0.027114 -9.2544e-06
12:51617698 C T 0.109855 -1.9246e-05
12:51630465 A G 0.031187 1.3000e-06
12:51632253 A G 0.312750 1.0953e-05
12:51632264 C T 1.296641 -2.4886e-06
12:51633688 T G 0.140389 6.0731e-07
12:51635836 A G 0.031700 6.1621e-06
12:51635987 A G 0.138689 -1.9350e-05
12:51637009 G T 0.109750 2.3473e-06
12:51641870 A G 0.778291 -1.2107e-05
12:51650625 C T 0.020600 -4.5696e-06
12:51650863 T C 0.062863 -9.1428e-06
12:51653953 T C 0.040662 -1.5446e-06
12:51656621 G A 1.729497 -2.5610e-05
12:51661121 T C 0.038908 -9.4909e-06
12:51664147 G A 1.721327 -1.4921e-05
12:51674501 C T 1.715741 -1.7388e-05
12:51681903 C T 1.789843 -2.0234e-05
12:51682159 A G 0.612971 1.0241e-05
12:51686545 T C 1.733862 -2.0203e-05
12:51687991 G A 0.054843 1.1576e-06
12:51690751 T G 0.211367 1.1540e-05
12:51691551 G A 1.160540 1.4562e-05
12:51703834 G A 0.333611 9.6920e-06
12:51707626 T C 0.216960 9.0928e-06
12:51709445 T G 0.032244 -5.3618e-06
12:51715714 T G 1.149480 1.3160e-05
12:51737562 C T 0.625176 -1.4444e-06
12:51737607 A G 0.219115 7.6520e-06
12:51739625 T C 0.020392 -3.7054e-06
12:51739648 G C 0.212033 1.1498e-05
12:51740350 T C 0.021895 1.8064e-06
12:51745307 G A 0.044378 1.4398e-05
12:51745834 T C 0.621668 -3.3221e-06
12:51752897 A G 1.307579 -2.0437e-05
12:51755449 T G 0.529866 -9.6635e-06
12:51760327 T C 1.738441 -2.3480e-05
12:51768272 T C 0.219125 -2.1405e-05
12:51768664 A G 1.302363 -9.3518e-06
12:51772282 C T 0.072596 -6.8093e-06
12:51773557 A G 0.108937 3.4794e-06
12:51774134 C T 0.965580 2.4692e-05
12:51774695 T C 0.734379 -9.1210e-06
12:51774765 A G 0.040284 8.4489e-06
12:51775276 T C 1.295638 9.8319e-06
12:51776494 C A 1.356189 3.8546e-06
12:51777128 A G 1.463046 7.0932e-06
12:51777635 T C 1.471402 1.8749e-05
12:51779321 T C 1.773718 -6.4197e-09
12:51780636 T C 0.824056 -2.7593e-05
12:51783661 G A 1.936804 -8.9527e-06
12:51785110 T G 1.070499 1.3034e-05
12:51789617 C T 1.881291 -5.9867e-06
12:51793821 A G 1.276171 4.6136e-06
12:51799305 A G 0.186450 6.1060e-05
12:51802468 T G 0.866934 3.4623e-05
12:51809376 C T 0.055900 -1.6563e-06
12:51815786 T C 0.817586 3.2549e-05
12:51827715 G A 0.054540 -1.5677e-05
12:51839851 C T 0.057712 2.4157e-07
12:51847654 T C 0.195265 -4.3771e-06
12:51854578 C T 0.049073 -1.5862e-05
12:51856159 T C 0.081028 3.6017e-06
12:51859763 G A 0.038666 1.2259e-05
12:51871572 T C 0.097157 1.4157e-05
12:51874156 T G 0.590624 2.7289e-06
12:51875247 A G 1.900440 -3.6443e-06
12:51878406 T C 0.105289 3.0157e-06
12:51890207 A G 0.091197 -1.6766e-05
12:51901390 G A 1.082449 -4.2294e-05
12:51911704 G T 0.154971 -8.1952e-07
12:51915840 T C 0.112803 1.0671e-05
12:51918998 A C 1.960769 1.1018e-06
12:51925544 C T 1.392656 -2.6998e-05
12:51935057 T C 0.636335 7.6718e-06
12:51939749 C T 0.981937 -3.0892e-07
12:51939843 G T 0.849599 -1.2818e-06
12:51942331 G A 0.811075 -4.7584e-06
12:51966424 A G 1.747689 1.4679e-05
12:51966950 T C 0.441151 -1.1315e-05
12:51981693 G T 1.861957 3.5839e-06
12:51984349 C T 1.177199 8.7267e-06
12:51985687 T C 0.101651 8.6996e-06
12:51986426 T C 0.061996 -1.9418e-05
12:51991222 C T 0.026369 -1.6931e-05
12:51991332 T C 0.800369 2.1893e-05
12:51996557 G T 1.786838 7.7713e-06
12:52015763 G A 0.238025 6.5580e-06
12:52022349 T C 0.031023 5.1234e-06
12:52022638 C T 0.036412 3.2144e-06
12:52026793 G C 0.085009 -6.9182e-06
12:52048437 G A 0.025080 5.2828e-06
12:52051130 C T 1.557214 -1.4874e-05
12:52067996 G A 0.868192 1.4383e-05
12:52080965 T C 1.737469 8.4761e-06
12:52086018 G A 0.198556 1.4458e-05
12:52094046 T C 0.028395 5.8832e-06
12:52099153 T C 1.754560 -1.6827e-06
12:52104668 G A 0.040138 5.7786e-06
12:52119632 G T 1.812554 1.2008e-05
12:52122845 A G 0.033539 1.1401e-05
12:52146900 A G 0.030694 7.7134e-06
12:52153079 T G 0.033417 8.6003e-06
12:52162823 T C 0.024445 6.6621e-06
12:52169143 C T 1.732233 5.6959e-06
12:52179861 T G 0.039877 5.2746e-06
12:52182545 G A 0.165418 1.2985e-05
12:52184271 C T 1.506774 -1.1772e-05
12:52185906 G A 0.093900 -5.0136e-06
12:52198979 C T 0.099880 5.9580e-07
12:52200742 A C 1.500427 -1.5467e-05
12:52210078 G A 0.029133 4.0616e-06
12:52211470 T C 0.034811 -2.9662e-07
12:52215205 T C 0.059181 1.5391e-05
12:52219078 C G 0.668660 -2.4235e-05
12:52219819 C T 0.060884 1.7887e-05
12:52219882 T C 0.841918 1.4248e-05
12:52226477 G A 0.637769 -8.7746e-06
12:52232476 G A 1.398833 -3.3649e-05
12:52236165 G T 0.926132 7.6398e-06
12:52243554 G T 1.883417 -2.3483e-05
12:52246936 A C 1.784074 -3.0454e-05
12:52249665 G A 0.507264 8.2202e-06
12:52251272 T G 0.716965 -2.7394e-05
12:52264525 A G 1.201589 -2.4218e-06
12:52265382 T G 0.594262 1.0109e-05
12:52265782 G A 0.797377 -1.7404e-07
12:52266080 T G 0.159288 -1.2974e-05
12:52266227 T C 0.037554 3.7729e-06
12:52266348 A G 0.379413 2.4342e-05
12:52266448 A G 0.088270 -5.5854e-06
12:52266739 T C 0.034733 -8.8202e-06
12:52268075 A G 0.044143 1.3851e-05
12:52269400 G A 0.909385 2.6482e-05
12:52273248 T C 0.217116 2.1833e-06
12:52275515 C A 0.029436 -3.0819e-05
12:52276399 A G 0.077485 -1.1080e-05
12:52279970 T C 0.188768 -8.7473e-06
12:52281643 A C 0.057892 4.2709e-06
12:52282060 T C 0.631333 2.4703e-05
12:52282873 T A 0.655017 3.7222e-05
12:52283924 G C 0.030772 1.4612e-06
12:52285090 A G 0.055774 1.5575e-06
12:52287250 A G 0.027515 -5.0496e-07
12:52287368 C T 0.400482 -6.3536e-05
12:52289255 C T 0.091890 -9.1975e-06
12:52292089 A G 0.024220 -3.0439e-06
12:52292451 G A 0.301775 -5.5777e-05
12:52293500 A G 0.767612 4.5965e-07
12:52302869 C T 0.138509 2.2199e-05
12:52305786 T C 1.543438 2.4541e-05
12:52312539 C T 0.060360 -1.5585e-05
12:52315923 C T 1.475166 2.5627e-05
12:52317189 A G 0.088793 -7.6121e-06
12:52317898 T G 0.081331 1.2868e-06
12:52320749 A G 0.099526 4.5298e-06
12:52320995 C T 0.542720 1.2303e-05
12:52329802 T G 0.728800 -4.4366e-05
12:52331293 T G 0.055104 -5.3278e-06
12:52333848 A C 0.040193 -1.2010e-05
12:52342665 T C 0.169978 -2.2745e-05
12:52356323 G T 0.639095 -1.8551e-05
12:52357359 G T 0.029939 1.4182e-05
12:52359605 G T 0.050181 -6.5725e-05
12:52363500 G A 0.089755 1.7572e-05
12:52374207 G A 0.087277 -7.2767e-07
12:52384811 T C 1.415924 8.7557e-06
12:52390039 G A 0.090945 -1.1949e-05
12:52396466 G A 0.157674 -5.1244e-05
12:52396544 G A 0.551203 1.0447e-05
12:52396903 A G 0.035980 5.3016e-06
12:52398757 A C 1.930946 -1.9552e-05
12:52402998 T C 0.032876 -1.5937e-05
12:52403036 T C 0.050331 1.4244e-05
12:52403110 A G 0.421377 1.6191e-05
12:52408888 G C 0.069727 -1.2942e-05
12:52411512 C G 0.590247 1.2366e-05
12:52414239 A G 0.072573 4.5069e-06
12:52414267 A G 0.120599 -7.1956e-05
12:52418075 C T 1.016224 -2.2907e-06
12:52420476 A G 1.541395 6.3007e-06
12:52423179 A G 0.629610 4.5881e-05
12:52424606 A G 1.425430 7.8342e-06
12:52426178 G C 0.025883 -4.0869e-06
12:52429520 C T 0.372372 -1.2127e-05
12:52430290 T C 0.173207 1.0406e-05
12:52439591 A G 0.039958 1.0622e-06
12:52443550 A G 0.068007 -7.1350e-06
12:52448409 T C 0.048526 1.5587e-05
12:52453481 C G 0.104317 -1.1533e-05
12:52453848 A G 0.048859 8.8174e-06
12:52471159 T C 0.394607 -1.1560e-05
12:52471920 A G 0.070900 6.6119e-07
12:52475943 A C 0.137387 -4.0837e-06
12:52481317 T C 0.460744 -7.7914e-06
12:52498422 T C 0.166493 -6.0969e-06
12:52516182 T G 0.187493 -4.1436e-05
12:52516509 G A 0.210697 6.6052e-06
12:52517095 T C 0.247021 -6.5972e-06
12:52517944 C G 0.080681 -1.5611e-05
12:52526914 T C 0.033777 1.7326e-05
12:52532818 G A 0.071546 1.7881e-06
12:52536137 C T 0.419280 -6.5545e-05
12:52536436 T C 0.044014 1.7621e-06
12:52544991 T C 0.376163 -3.0925e-05
12:52545148 G A 1.195306 -1.5658e-05
12:52549660 T G 0.110739 7.5748e-06
12:52549873 A G 0.430496 5.7530e-05
12:52551692 T C 0.104609 9.1712e-06
12:52552258 C T 0.685360 6.6693e-07
12:52555097 G A 0.132960 -1.0867e-05
12:52555374 A G 0.383548 -1.8989e-05
12:52556925 T C 0.139760 2.0287e-05
12:52556944 T C 0.034029 2.1938e-05
12:52559310 G T 1.007735 -3.0701e-05
12:52564449 T C 0.707435 9.2173e-06
12:52565322 T G 1.704239 8.3239e-06
12:52565922 G A 0.446709 -2.5567e-05
12:52568912 C T 0.787939 -4.9640e-05
12:52569642 T C 0.075218 -1.2165e-05
12:52569808 A G 0.063974 1.0311e-06
12:52569832 A G 0.066796 1.0477e-05
12:52570926 G A 1.338265 9.8454e-06
12:52574923 T C 0.040917 1.4043e-05
12:52576337 A G 0.093876 1.1413e-05
12:52576762 C G 0.498812 4.3865e-07
12:52580070 T G 1.650107 1.0323e-05
12:52581787 G A 1.146991 4.0647e-06
12:52584746 T C 0.087889 -1.4829e-05
12:52585296 T C 0.099907 -1.4594e-05
12:52587518 T G 0.329987 1.6744e-05
12:52589630 G A 0.235611 9.5372e-06
12:52590477 G A 1.446125 2.0224e-05
12:52593560 T C 0.043307 -3.0812e-05
12:52594490 G A 0.066072 -1.2001e-05
12:52595414 A G 0.711348 5.5800e-06
12:52604796 A C 0.633564 -4.0271e-06
12:52606043 T C 0.443990 2.0473e-05
12:52606121 C T 0.146084 2.6714e-05
12:52611745 C T 0.438710 1.5187e-05
12:52613524 T G 0.304107 3.8148e-06
12:52624148 T C 0.716713 -4.7702e-06
12:52631313 G A 1.593728 -6.2581e-07
12:52632314 T C 0.394923 -1.8964e-05
12:52632640 A G 0.263061 -3.7395e-05
12:52637176 T C 0.173595 3.6809e-05
12:52639302 C G 1.590991 1.9453e-07
12:52641016 T C 0.370774 2.3819e-05
12:52641128 A C 0.583583 -9.4257e-06
12:52645754 C T 0.632054 -1.0111e-05
12:52646409 G A 0.102940 -3.6025e-05
12:52646641 A G 0.020589 -4.8316e-06
12:52649269 T C 0.094032 -1.7402e-05
12:52649954 C T 1.135874 -1.7631e-06
12:52650590 T C 1.031666 9.8218e-06
12:52655965 G A 0.433763 -1.0649e-05
12:52657670 A G 0.054122 -2.0846e-05
12:52661714 A G 1.042406 -1.7060e-05
12:52670629 C T 0.052024 1.9771e-06
12:52673510 C T 0.582906 5.6697e-06
12:52673549 G T 0.038578 -1.6852e-05
12:52674071 C T 1.643087 -4.0731e-06
12:52679937 G C 1.068448 -1.3490e-05
12:52681460 A G 0.020858 1.4620e-06
12:52681925 C A 1.654520 -8.1116e-06
12:52688766 T C 0.563769 -1.8947e-05
12:52691958 C T 0.248085 8.7087e-06
12:52701523 G A 0.065637 -1.1067e-05
12:52702681 T C 0.313433 -3.5602e-05
12:52704025 G A 0.456039 -6.7080e-06
12:52705061 T C 1.016078 -2.4560e-05
12:52705269 A G 0.247249 6.3537e-06
12:52706554 A G 1.337953 -4.0135e-06
12:52709981 A C 0.488612 3.5099e-05
12:52710897 C T 0.850530 -3.6930e-05
12:52713088 A G 0.244655 -3.3675e-05
12:52716402 G A 0.587245 3.0531e-05
12:52716522 A G 0.752160 -3.0494e-05
12:52716596 T C 0.321790 5.5347e-06
12:52722889 A C 0.051616 -3.3130e-05
12:52724436 A G 0.071461 3.2759e-06
12:52725081 G A 0.032618 -1.8174e-05
12:52726792 T C 0.630949 -2.3054e-05
12:52736852 T G 0.382721 8.0502e-06
12:52741135 T C 0.055604 -9.2958e-06
12:52747149 G T 1.375646 -1.2048e-05
12:52748332 C T 0.103701 8.3443e-06
12:52749073 T C 1.027233 -7.9096e-06
12:52758171 A G 0.028140 -3.4888e-06
12:52760957 T C 0.094141 1.0920e-05
12:52761833 G A 0.461213 3.3353e-06
12:52762131 G A 0.044997 2.1244e-05
12:52762622 A G 1.003536 -1.2921e-05
12:52763203 G A 0.339727 -1.3035e-06
12:52772524 T C 0.521859 1.0708e-05
12:52775763 T G 0.137713 -7.2900e-06
12:52777580 C A 0.417362 6.4590e-06
12:52781896 A C 0.330653 -3.4656e-06
12:52785470 A G 0.104361 6.2916e-06
12:52787578 C A 1.017458 -2.3360e-05
12:52788928 A G 1.003271 -2.2923e-05
12:52788945 G C 0.078957 1.6671e-05
12:52790899 C T 1.539093 -1.5649e-05
12:52792235 T C 0.069897 -9.8477e-06
12:52793483 T C 0.029796 -1.0274e-05
12:52799301 T G 0.169077 -1.4189e-05
12:52799419 C T 0.676497 2.7206e-06
12:52800356 T G 0.185018 -9.2179e-06
12:52806798 A G 0.853175 -1.0149e-06
12:52809198 T C 0.718685 2.4113e-07
12:52809452 A G 0.026213 -4.0369e-06
12:52811144 T G 0.026593 -9.5127e-06
12:52811640 T C 0.067129 1.0669e-05
12:52818377 T C 0.323163 -2.1031e-06
12:52818419 T C 0.032081 1.4376e-05
12:52818504 G T 1.274128 -5.5424e-06
12:52827740 C G 0.224269 2.6506e-06
12:52827818 C T 1.176318 3.0947e-06
12:52829248 A G 0.058909 1.9512e-05
12:52831069 T C 0.200413 3.5774e-06
12:52841174 T C 0.068911 1.7145e-05
12:52858305 G A 0.076108 -1.7542e-06
12:52859985 A C 0.427059 2.6989e-06
12:52860609 G T 1.171558 2.6963e-07
12:52862928 G C 0.071162 2.5409e-05
12:52876610 C T 0.439135 2.3210e-06
12:52880007 G A 1.178705 3.1009e-06
12:52880371 C T 0.736782 6.2291e-07
12:52902140 G A 0.220264 1.1801e-05
12:52906586 A G 0.817338 -1.0918e-06
12:52907803 G A 0.558122 -5.2027e-06
12:52908917 C T 0.261134 -1.0644e-06
12:52913668 T C 0.156096 2.0448e-06
12:52914211 C T 0.397313 -2.1467e-05
12:52914613 A G 0.047920 -2.3298e-05
12:52915020 C G 1.775656 -8.0686e-06
12:52915172 T G 0.871463 2.9151e-05
12:52916022 T C 0.265241 1.4568e-05
12:52916911 A G 0.162756 -1.0955e-05
12:52922470 A G 1.357219 1.6459e-05
12:52925223 G A 0.073582 -4.8394e-05
12:52926495 A G 0.022384 -2.2969e-06
12:52928013 A G 0.028779 -1.3427e-05
12:52929245 A G 0.162117 -1.9448e-05
12:52929307 A T 0.167982 -5.9264e-06
12:52931547 T C 0.500512 4.6332e-05
12:52933499 G A 1.449066 2.1051e-05
12:52938320 T C 0.122373 5.2107e-06
12:52938497 C A 1.028756 3.1228e-05
12:52944771 T C 0.319349 -7.8389e-06
12:52945087 G T 0.305314 -1.8245e-05
12:52945592 T C 0.400907 -1.3677e-05
12:52946336 G A 0.809807 2.2102e-05
12:52946346 G C 0.788048 -9.1122e-06
12:52946543 T C 0.480320 5.9837e-06
12:52950244 A G 0.027056 5.9213e-06
12:52953342 T C 0.032482 1.7458e-05
12:52953844 T C 0.194181 3.1846e-05
12:52959576 C A 1.388233 -4.3314e-06
12:52960836 C T 0.025794 4.9433e-06
12:52960884 T C 0.112541 1.2197e-05
12:52961710 A G 0.260256 -5.4825e-05
12:52962167 C T 0.027202 -1.4109e-05
12:52963779 G A 0.123784 -1.2236e-05
12:52964924 T C 0.673209 1.1332e-05
12:52964978 T C 0.230399 6.7117e-06
12:52966249 A T 0.038387 1.8071e-05
12:52966428 C G 0.112929 2.4590e-06
12:52967117 T C 0.120721 -1.7277e-05
12:52968378 C T 0.255769 1.1457e-05
12:52970860 C A 0.051837 -7.2607e-06
12:52971418 G A 1.529111 -1.7554e-05
12:52975633 T C 0.613535 -2.3642e-05
12:52983882 A G 0.078556 4.8684e-06
12:52984593 C T 0.087219 5.2450e-06
12:52984620 T C 0.508263 -5.4825e-05
12:52990150 A C 0.217425 2.6430e-05
12:52993534 G T 0.482210 -1.6233e-05
12:52994896 G A 0.105554 2.5133e-05
12:52995898 T C 0.759633 -3.5958e-05
12:53002697 A G 0.026253 -1.3376e-05
12:53003059 T G 0.035049 2.3299e-05
12:53012128 T C 0.085665 7.1676e-07
12:53020844 G A 0.132029 3.7217e-06
12:53022005 G A 1.503092 -2.9364e-05
12:53023068 G T 0.863919 -2.3231e-05
12:53025157 C T 0.510256 -7.0449e-05
12:53030490 A G 0.063308 3.3094e-06
12:53033600 A G 0.769577 -5.4896e-05
12:53035300 A G 0.035209 1.9013e-05
12:53037350 C T 0.155620 -5.8353e-07
12:53037772 C T 0.401274 -2.1865e-05
12:53038588 A G 0.038748 -3.7516e-06
12:53042918 T G 0.095596 -9.8670e-06
12:53044267 T C 0.293044 1.5210e-05
12:53045003 A G 0.850588 1.1501e-05
12:53045626 C T 0.554270 -5.9111e-05
12:53049928 G A 0.481075 -5.2064e-05
12:53054269 T C 0.120412 -5.1325e-06
12:53058422 T C 0.082456 1.1260e-05
12:53067207 T G 0.146617 -1.5557e-05
12:53069014 C T 0.628858 -1.6300e-05
12:53071382 C A 0.822063 1.1408e-05
12:53075360 T G 0.268950 2.9559e-05
12:53084267 T G 0.075629 -2.3226e-05
12:53085089 C T 1.924657 1.5436e-05
12:53088484 T C 0.703189 -2.3971e-05
12:53091566 A C 0.852567 8.9521e-06
12:53091676 T C 0.079291 -1.5257e-05
12:53094939 T C 1.564734 -1.9080e-05
12:53097125 A G 0.027314 -1.8922e-05
12:53098285 T C 0.246259 4.8737e-05
12:53098986 A G 0.260447 2.8910e-05
12:53102196 A C 0.162998 -8.8463e-06
12:53104429 C T 0.308660 4.8685e-05
12:53105133 G C 0.110800 1.5667e-05
12:53120545 A G 0.264697 3.6972e-05
12:53121995 C T 1.510313 -7.8184e-05
12:53122356 A G 0.077210 -2.0125e-05
12:53123407 G A 0.035532 8.5297e-06
12:53124081 T C 0.421255 7.7625e-05
12:53133617 A G 0.197183 3.2509e-05
12:53135212 A G 1.433141 -2.1420e-06
12:53143600 C T 0.065226 -2.3859e-05
12:53150680 T C 0.056566 1.3437e-05
12:53152278 C T 0.078271 -2.5184e-05
12:53153280 A G 1.433253 8.3818e-07
12:53158567 G A 1.842255 1.4434e-05
12:53160603 A G 1.256809 6.2326e-06
12:53161161 T C 0.077547 -2.3403e-05
12:53167416 A C 0.020300 1.3054e-05
12:53168162 G T 0.496575 3.0710e-05
12:53169860 G A 0.047067 2.0010e-05
12:53171942 T G 0.296135 -4.4045e-05
12:53175160 C T 0.397990 2.3668e-06
12:53175553 T G 1.167829 -1.8878e-05
12:53177573 C T 1.746839 -1.8389e-05
12:53185492 T C 0.228791 4.1269e-08
12:53186088 C G 1.365297 1.0560e-05
12:53189696 G C 0.361184 3.5405e-05
12:53193415 A G 0.026128 -5.1092e-06
12:53196475 T C 1.269494 7.9913e-06
12:53198338 A G 0.257214 2.3170e-05
12:53198693 T C 0.243560 -2.0306e-05
12:53203019 T C 0.021857 4.4336e-06
12:53205757 C T 0.355985 3.4391e-05
12:53207628 A G 0.355927 3.5892e-05
12:53209038 G A 1.008452 2.4502e-05
12:53209944 C T 0.344463 4.4711e-05
12:53210937 C A 0.781184 -6.5253e-06
12:53212292 T C 0.103484 8.6508e-06
12:53212382 C T 0.323415 6.3666e-05
12:53212524 A G 0.091907 -9.1072e-06
12:53214199 A G 0.113489 8.6884e-06
12:53216950 C T 0.091615 -6.7992e-06
12:53216989 A G 0.390004 1.6181e-05
12:53217701 A C 1.034223 1.2294e-05
12:53219856 G A 0.422972 1.2713e-05
12:53222800 T G 0.095110 9.7617e-06
12:53224401 G A 1.201327 8.6376e-06
12:53227058 A C 0.042831 1.7444e-05
12:53227384 C G 0.097187 -1.8102e-05
12:53227788 T C 0.038530 1.4498e-05
12:53227803 G A 1.170341 1.2179e-05
12:53238347 A G 0.074922 -1.1537e-06
12:53242415 A G 0.073004 -3.3577e-06
12:53242440 G A 1.110970 -1.1947e-06
12:53242579 T C 0.159605 -6.2299e-06
12:53247949 G A 0.161121 -6.4755e-06
12:53254849 T C 0.062513 -1.2827e-05
12:53262719 A G 0.265111 6.2463e-06
12:53266520 A G 1.251158 2.4606e-06
12:53268943 A G 1.355931 -3.1742e-06
12:53270251 T C 0.051412 -1.3628e-05
12:53273904 A G 0.289740 1.5457e-05
12:53275334 C T 1.315432 3.3995e-06
12:53279904 C T 0.037605 -1.1810e-05
12:53284199 T C 0.064651 5.7750e-06
12:53286052 C T 1.833415 -1.6363e-05
12:53290403 A G 0.041250 5.8362e-06
12:53296852 G A 0.827768 2.4361e-06
12:53298582 A C 0.022996 -1.2324e-06
12:53301100 T C 0.032761 4.4243e-06
12:53304515 C T 0.063481 3.7422e-06
12:53307026 C T 0.229410 8.1826e-06
12:53310792 G A 0.024611 5.1003e-06
12:53315157 A C 0.191995 8.4903e-06
12:53322260 T C 0.100189 8.2236e-07
12:53323847 C T 0.102185 5.9149e-06
12:53340393 A G 0.965958 -1.6942e-06
12:53343493 A G 0.073229 4.8090e-06
12:53344830 T C 0.743184 -1.8528e-05
12:53354683 G A 0.248490 1.0277e-05
12:53364014 G A 0.870399 -9.7989e-06
12:53364324 T C 0.056614 2.5525e-05
12:53364507 A G 0.076374 1.7329e-05
12:53365176 G A 0.074211 9.5532e-06
12:53365698 A G 0.070217 -1.7669e-05
12:53369446 C T 1.016156 -2.3598e-05
12:53370095 T C 0.062390 1.5385e-05
12:53370509 A G 0.101903 1.4152e-05
12:53379836 G A 0.069091 1.8188e-05
12:53384060 A G 0.147488 -7.5479e-06
12:53395842 C T 0.061863 2.5248e-05
12:53401481 T G 1.552050 -2.1211e-05
12:53406838 G A 1.708064 -7.7695e-06
12:53407012 G A 0.058144 7.7850e-07
12:53407047 A C 0.087749 -2.7069e-06
12:53411079 G A 0.025206 3.0519e-06
12:53416251 T C 1.853760 -6.9700e-06
12:53430777 T G 1.865911 -8.7862e-06
12:53433486 T C 1.856663 -1.2708e-05
12:53436101 G A 0.073324 -7.1317e-07
12:53437765 T C 0.028990 1.9040e-05
12:53438704 C G 0.973345 -7.7120e-06
12:53441990 G A 1.425121 -1.3807e-05
12:53449735 C T 1.254453 -6.8532e-06
12:53451486 T C 0.043848 5.0810e-06
12:53451849 C G 0.047128 2.9389e-05
12:53452738 G C 0.072885 2.8535e-06
12:53453433 A G 0.101114 3.0722e-06
12:53455042 G A 0.025730 -1.2591e-05
12:53455880 A G 0.134521 -2.5392e-05
12:53459002 G T 0.126524 -4.6182e-06
12:53459335 T C 0.116577 1.8804e-05
12:53462596 G A 0.176509 3.0696e-05
12:53468419 G T 0.456919 1.8782e-05
12:53474963 G C 0.304022 -1.3439e-05
12:53492499 C T 0.133324 6.1042e-06
12:53496705 T C 0.045908 1.2114e-06
12:53497014 T C 0.028195 -1.6210e-05
12:53497402 G A 0.127898 1.2257e-05
12:53499505 G A 0.304424 4.4014e-06
12:53501062 A G 0.097572 1.1603e-05
12:53509933 T C 0.276858 7.7138e-06
12:53512444 C T 0.456702 1.5877e-05
12:53513165 C T 0.110538 1.0119e-05
12:53515427 T C 0.234533 1.2254e-05
12:53518073 C T 0.022061 1.3628e-05
12:53518637 C T 0.348495 1.3636e-05
12:53520241 C T 0.355237 8.9451e-06
12:53523212 C T 0.110766 9.5160e-06
12:53537381 T C 0.053462 4.6958e-06
12:53545692 T C 0.421224 2.2492e-05
12:53548011 A G 0.040896 2.8692e-05
12:53551860 C G 0.059657 1.7833e-05
12:53574631 C A 0.153879 2.4789e-05
12:53579565 G A 0.104504 1.3250e-05
12:53581017 T C 0.030377 -1.5378e-05
12:53581376 T C 0.266587 5.5851e-06
12:53581383 T G 0.040533 -1.5659e-05
12:53583113 T C 0.044816 -7.6282e-06
12:53586255 A G 0.027477 1.4360e-05
12:53592452 C T 0.149157 2.1692e-05
12:53593931 G T 0.280533 8.0163e-06
12:53594817 G A 0.096739 1.7650e-05
12:53605344 C T 0.283606 3.4300e-05
12:53605545 A G 0.134630 -5.0478e-07
12:53609992 C T 0.138458 3.6968e-06
12:53610692 A C 0.054088 3.9764e-05
12:53614510 G A 0.208042 1.9347e-05
12:53616367 A G 0.105466 7.7972e-06
12:53616985 A G 0.161665 -6.9382e-07
12:53621711 G A 0.160948 2.5907e-05
12:53624739 C T 0.083459 8.9125e-06
12:53624954 G C 0.178654 2.5680e-05
12:53626940 T C 0.463457 1.6829e-06
12:53635435 A G 0.935250 3.6456e-06
12:53637466 T C 1.103297 4.3351e-06
12:53662624 A C 1.335760 4.0262e-06
12:53666195 A G 1.294595 2.5850e-06
12:53670545 A C 1.264146 1.2014e-06
12:53671005 A G 0.032135 7.8494e-07
12:53680011 G T 0.050307 -5.8375e-06
12:53682043 G C 0.030272 4.0498e-06
12:53682457 A G 0.694159 -1.8984e-06
12:53682986 T C 1.212316 -6.5988e-06
12:53688060 G C 0.062411 8.8181e-07
12:53691962 A C 1.971458 -2.2245e-06
12:53696150 C T 0.083527 -1.6735e-05
12:53708910 G A 0.247935 5.9357e-07
12:53718446 G A 0.516889 -3.8330e-06
12:53722128 A G 1.971506 -8.5089e-06
12:53722233 A G 0.022881 -1.7926e-05
12:53727955 A G 1.342675 -8.0964e-06
12:53729388 T G 0.022860 -1.7745e-05
12:53730164 A G 0.089517 2.0091e-05
12:53730759 T G 0.582226 7.5699e-06
12:53731891 A G 1.415350 -1.1945e-05
12:53737880 A G 0.251094 2.7505e-06
12:53743041 A G 0.263014 7.3910e-06
12:53759858 T C 0.034675 -7.9098e-06
12:53770941 A G 0.309632 6.7667e-06
12:53780633 A G 0.086614 1.2973e-05
12:53792008 G T 0.081123 -1.5637e-05
12:53795365 A C 0.315568 -1.1210e-05
12:53800148 T C 0.139274 -1.6878e-05
12:53810452 G A 0.098778 9.5474e-06
12:53813003 T C 0.213199 2.8856e-05
12:53824143 G A 0.359609 4.8686e-06
12:53867722 G A 0.620172 2.3483e-07
12:53873366 T C 0.100274 3.9617e-06
12:53873844 C G 0.340496 -1.4838e-05
12:53882000 A C 0.033978 -1.1001e-05
12:53883537 C T 0.061401 -4.1077e-05
12:53901105 A G 0.081858 -8.7506e-06
12:53906432 G A 0.196931 2.0030e-05
12:53907010 T C 0.069428 -1.0814e-05
12:53909762 A G 0.042484 1.1998e-06
12:53924293 C T 0.942077 -1.4551e-05
12:53945804 T C 0.059344 -2.7294e-05
12:53957586 C T 0.268032 1.5175e-05
12:53996823 T C 0.343294 -8.5066e-06
12:54020492 A G 0.362159 -2.0595e-05
12:54023491 A G 0.324938 3.1622e-06
12:54033123 T C 0.244624 -9.1119e-06
12:54049633 T C 0.246457 -9.2747e-06
12:54053147 A G 0.033767 6.0125e-06
12:54058324 T C 0.940666 -1.6351e-05
12:54059281 A G 0.189788 1.9536e-05
12:54072007 G A 0.580302 -6.7118e-06
12:54091231 G A 0.031017 -9.8955e-06
12:54091814 T C 0.069421 1.5405e-05
12:54091838 T G 0.938722 -2.7896e-05
12:54093114 A G 0.104555 -6.1949e-05
12:54096588 A G 0.982579 5.5710e-08
12:54100880 C T 0.662952 -1.3446e-06
12:54101858 A C 0.573003 7.5288e-06
12:54102902 G A 0.281699 -6.3532e-06
12:54103974 A G 1.477971 6.4257e-06
12:54104052 A G 0.176770 -9.5522e-06
12:54104223 A G 0.114866 3.7002e-06
12:54107594 A C 0.022796 1.7488e-05
12:54108777 A G 0.245494 -1.0110e-05
12:54109659 T C 0.261106 -5.1543e-06
12:54109733 G A 0.512214 -5.7741e-06
12:54117265 G C 0.038078 2.6564e-06
12:54119414 T C 0.226588 -6.7671e-07
12:54121585 G A 0.091234 8.9711e-06
12:54126061 C T 0.025726 2.0523e-05
12:54133631 G A 0.415900 6.0339e-06
12:54138830 C T 0.338653 -3.1115e-06
12:54140332 T C 0.134565 -5.9027e-06
12:54144274 C T 0.433056 7.1834e-06
12:54146763 A C 0.415550 -2.0677e-05
12:54148229 A G 0.375238 -4.7911e-07
12:54159277 A G 0.407115 -3.7964e-06
12:54165159 G A 0.889788 1.1537e-05
12:54174417 A G 0.405483 -3.8725e-06
12:54175873 G T 0.538379 1.2126e-05
12:54187373 G C 0.024652 1.2867e-05
12:54191417 T C 0.938494 7.9349e-06
12:54191938 G A 0.203850 -1.8350e-05
12:54202905 A C 1.943532 2.4257e-05
12:54214445 C T 0.946337 7.3267e-06
12:54223589 G A 0.204299 3.1117e-05
12:54241174 A G 0.056791 7.7610e-06
12:54246542 G A 0.042736 -2.5057e-05
12:54248509 C T 1.890366 1.5809e-05
12:54251994 T C 0.049682 -1.6313e-05
12:54257033 A G 0.485342 -1.9416e-06
12:54259609 G A 1.924704 2.2862e-05
12:54263302 A G 0.138043 -1.6253e-05
12:54270228 A C 0.780698 1.7966e-05
12:54274176 T C 0.104861 4.7156e-06
12:54289381 C T 0.405480 3.7349e-07
12:54297213 G A 0.044609 -9.1382e-06
12:54300510 T C 0.891767 1.5840e-05
12:54301360 A G 0.349573 3.4155e-05
12:54306251 G A 1.273155 1.3601e-05
12:54308537 C T 0.428170 -1.6009e-05
12:54310581 T C 0.065443 7.6691e-06
12:54315763 T C 0.045031 3.2770e-06
12:54317400 A G 0.092645 3.7878e-05
12:54318562 A G 1.068724 2.6088e-05
12:54324576 T C 1.374626 5.5728e-06
12:54326162 G A 0.114911 -1.5027e-05
12:54326811 T G 0.088912 2.1719e-05
12:54331583 T C 0.156878 7.7614e-07
12:54337083 G A 1.450504 -1.6890e-06
12:54342684 C A 1.567390 7.7884e-06
12:54347483 A T 0.040390 1.3770e-06
12:54349773 A G 1.740495 -9.0270e-07
12:54350037 G T 0.161288 -1.5677e-05
12:54353102 G C 0.243794 -2.4912e-05
12:54356083 C T 0.036229 1.9762e-05
12:54357198 G T 0.630181 -1.0466e-06
12:54362740 A G 0.048335 -2.6191e-05
12:54367690 T C 0.173367 1.1414e-05
12:54371396 A G 0.579309 -7.7515e-06
12:54373006 T C 0.081467 9.5068e-06
12:54373045 G A 0.029711 -4.4756e-06
12:54376564 C G 0.560940 -2.8266e-05
12:54377334 T C 0.074813 1.3968e-05
12:54378336 C T 0.082446 5.3594e-06
12:54379295 T C 0.025067 -9.5034e-06
12:54379670 T C 0.163688 2.6213e-06
12:54380302 A G 0.028813 -6.3697e-06
12:54384876 T C 0.024455 1.1071e-06
12:54388473 A G 1.141640 -1.0243e-05
12:54394284 T C 0.052779 5.9025e-06
12:54394784 G A 0.338112 3.2877e-06
12:54395054 G A 1.193277 -5.5088e-06
12:54396138 G A 0.022106 -6.8117e-06
12:54406477 A G 0.062615 8.7670e-08
12:54415100 A G 0.076727 -1.1231e-06
12:54417259 T C 0.340533 4.4059e-05
12:54417735 G A 0.085563 1.6173e-05
12:54420195 T C 0.095368 6.9110e-06
12:54420909 C T 0.093556 2.1075e-05
12:54421476 A C 0.733926 -1.7575e-05
12:54422504 T C 0.035263 -2.4367e-05
12:54428371 A G 0.100903 -3.0504e-05
12:54434629 G C 0.174166 -1.6729e-05
12:54443090 C A 0.596825 -1.5412e-05
12:54448106 G A 0.361160 -3.5109e-05
12:54449776 T C 0.039404 7.0472e-06
12:54453882 A G 1.182730 5.5936e-06
12:54455129 T C 0.752734 1.7157e-05
12:54457029 G A 0.029395 -6.5534e-06
12:54460608 C G 0.080807 7.0039e-06
12:54465664 G A 0.684510 1.1623e-05
12:54466861 A G 0.068561 -1.9020e-05
12:54471280 C T 1.111382 -2.3129e-06
12:54476772 A G 0.785851 -9.2101e-06
12:54477813 C G 1.161522 6.4717e-06
12:54496166 T G 1.104470 1.5577e-05
12:54502283 G A 0.160121 2.8058e-05
12:54523515 C T 0.056049 -9.9318e-06
12:54524397 C T 0.029755 1.1288e-05
12:54528777 T C 0.031516 -3.2021e-06
12:54531927 A G 0.214080 -6.6001e-07
12:54532119 C G 0.045490 -4.2624e-06
12:54534461 A C 0.056954 8.1814e-06
12:54536534 G C 0.556901 -3.0447e-06
12:54539892 A G 0.067520 5.2856e-06
12:54541663 T G 0.049124 5.7182e-06
12:54546685 A G 0.071723 3.0072e-05
12:54547210 A G 0.351603 1.4059e-05
12:54555843 T A 0.060282 -2.6701e-05
12:54564101 G A 0.147178 2.8515e-06
12:54568590 G A 0.388403 8.6768e-07
12:54572028 C T 1.349369 -2.9595e-06
12:54572119 C A 1.120986 -1.8267e-05
12:54574125 A G 0.050239 2.5191e-05
12:54575800 A C 0.954079 -1.9806e-06
12:54584330 T C 0.130067 -2.3935e-05
12:54584933 G C 0.084360 -1.2058e-05
12:54587019 A G 0.058062 -7.4392e-08
12:54591704 C T 0.615630 -8.0049e-07
12:54593062 T C 0.523906 -1.3298e-05
12:54593124 T C 0.083455 -1.8329e-05
12:54597317 G A 0.207719 2.3149e-06
12:54602032 A G 0.027127 1.9488e-05
12:54610394 A C 0.697977 -1.3746e-05
12:54614872 T C 0.077288 -3.3269e-06
12:54619700 A G 0.084112 7.7717e-06
12:54625518 G A 0.026967 1.8376e-06
12:54637775 T C 0.039030 1.9800e-05
12:54649036 A C 0.035481 -1.3502e-05
12:54649978 T C 0.206090 7.8994e-06
12:54660427 A G 0.824243 -1.6525e-05
12:54672890 T C 0.070098 -9.1159e-06
12:54685880 T C 0.137101 1.2117e-05
12:54687232 C A 1.281560 -1.6724e-05
12:54712308 A G 1.118113 -3.4260e-06
12:54719252 A G 0.064634 7.5241e-06
12:54733111 G A 0.255595 -2.3619e-05
12:54758960 A G 1.064580 2.0753e-05
12:54764962 T G 1.646095 1.4337e-05
12:54767613 T C 1.618268 1.2167e-05
12:54771041 C T 0.128272 9.4929e-06
12:54778823 A G 1.138927 3.5771e-05
12:54780237 T G 0.221641 -1.0781e-05
12:54780811 T C 0.124505 -3.4591e-05
12:54796593 G C 0.051725 6.8453e-06
12:54797393 A G 0.073990 1.1126e-05
12:54811708 T C 0.157483 -1.0772e-05
12:54815727 C T 0.081195 -1.8399e-06
12:54819267 A G 0.050742 -1.8121e-05
12:54829504 T C 0.239436 -1.2096e-05
12:54836896 C G 0.115179 1.5526e-05
12:54840550 C T 0.025771 1.8443e-05
12:54856136 T C 0.138366 -6.7600e-06
12:54858394 T C 0.188646 2.2316e-05
12:54874756 A C 0.590117 -9.2835e-06
12:54875646 A T 0.061510 7.2273e-06
12:54876859 A G 0.118266 -1.7938e-05
12:54885682 G A 0.296859 2.5787e-05
12:54889080 A G 0.312556 1.1108e-05
12:54892220 C T 0.033451 3.3648e-06
12:54896490 A G 0.682630 5.6647e-06
12:54898658 T C 0.032455 9.1502e-06
12:54898948 T C 1.720599 1.2504e-05
12:54899981 G A 0.065076 -7.0744e-06
12:54905021 A G 0.112191 -3.5034e-05
12:54908675 A G 1.224412 -1.3873e-06
12:54909825 C T 0.032812 -8.7532e-06
12:54911376 T C 0.029755 -1.4399e-05
12:54911426 T C 0.133946 -1.0139e-05
12:54911768 T C 1.057732 2.3152e-06
12:54913128 C T 0.086661 1.0304e-05
12:54913136 G T 0.083812 -7.9500e-06
12:54919456 T C 0.508311 -2.3134e-05
12:54920609 A G 0.032863 -1.2439e-05
12:54920663 C G 0.596342 1.7243e-07
12:54925674 G T 0.140168 9.5081e-06
12:54927034 C G 0.070013 -3.4279e-07
12:54929364 T C 0.209558 -2.0406e-06
12:54930531 G A 0.190944 -1.9824e-05
12:54931305 A G 0.128286 1.2553e-05
12:54933671 A G 0.051891 2.3820e-05
12:54934521 G A 0.038656 -2.1038e-05
12:54941839 A G 0.169114 -1.6235e-05
12:54945065 T G 1.702879 3.1713e-06
12:54946483 A G 0.068588 1.8657e-05
12:54949054 T G 1.765820 9.2229e-07
12:54950227 T C 1.592042 2.1279e-06
12:54951983 T G 0.024186 2.7511e-05
12:54953055 C T 0.115183 -5.5411e-06
12:54955854 A G 0.027052 9.8800e-06
12:54956110 A G 0.038819 3.8551e-05
12:54956744 G A 0.566859 1.6723e-05
12:54958516 G A 0.068234 9.4061e-06
12:54963907 C T 0.353408 1.1105e-05
12:54965804 T C 0.057841 1.7857e-05
12:54967739 A G 0.630157 6.2160e-06
12:54972299 T C 1.257775 3.8342e-05
12:54972599 T C 0.025029 -1.1976e-05
12:54972992 C T 0.955109 2.2562e-05
12:54974803 T C 0.599620 1.3480e-05
12:54977871 G C 0.419477 -9.7956e-06
12:54981650 A G 0.140467 -1.9569e-06
12:54993182 C T 0.025318 -1.3576e-05
12:54997231 G A 0.027069 1.2366e-05
12:54999466 C T 0.232493 1.5904e-05
12:55000463 G A 1.358093 -3.7231e-05
12:55007246 T C 0.034814 -7.7965e-06
12:55012086 A C 0.024764 -9.2053e-06
12:55016563 C T 1.067558 2.1261e-05
12:55020158 G A 0.033087 -1.9028e-06
12:55033981 G T 0.088824 -1.6809e-05
12:55042807 G T 0.507509 8.8904e-06
12:55046727 T C 0.476074 -8.5176e-07
12:55053385 C G 0.088501 -1.4171e-05
12:55054262 G A 0.038574 1.3204e-07
12:55062468 A G 0.038554 -1.9370e-05
12:55062656 G T 0.716842 1.5460e-05
12:55067923 T G 1.471338 8.7490e-06
12:55072013 T G 0.024462 -5.3528e-06
12:55076334 C T 0.183594 1.9731e-05
12:55080098 G A 0.107781 -1.5560e-05
12:55090572 T C 0.535775 -8.4444e-06
12:55092305 T C 1.921379 1.6839e-05
12:55095893 A G 0.149001 -2.3277e-06
12:55104594 A G 0.030673 3.7871e-05
12:55107103 T C 1.715384 -3.9476e-07
12:55112338 G A 0.041712 -4.1668e-06
12:55116610 A G 0.054499 -1.0365e-05
12:55118682 T C 1.063961 6.6329e-06
12:55125440 A G 0.399948 -4.8881e-06
12:55125787 G A 0.850119 -2.0176e-05
12:55131084 G T 0.115968 -8.0672e-06
12:55134847 G A 1.942315 -1.8389e-05
12:55144021 A G 0.033743 -1.1606e-05
12:55144748 G C 1.048124 -1.9988e-05
12:55146157 A G 1.233309 -2.5256e-05
12:55166136 C T 0.110460 1.2170e-05
12:55167498 C T 0.051993 -1.3235e-05
12:55168129 T C 0.770267 -3.3111e-06
12:55169738 T C 0.879775 5.5581e-06
12:55176810 A G 0.082452 8.6551e-06
12:55189894 A G 0.193810 -7.9304e-06
12:55213743 G A 1.950760 -1.8416e-05
12:55214279 G A 0.576793 -1.3856e-05
12:55214678 A G 0.493532 7.7862e-08
12:55220265 A G 0.043650 -1.1538e-05
12:55222233 T C 0.113928 8.1396e-06
12:55227381 G A 0.913420 -6.1336e-06
12:55230286 A G 0.055305 -2.9747e-06
12:55234418 T C 0.779127 -1.6574e-05
12:55238235 C T 0.025713 -2.9115e-06
12:55247531 G C 0.045901 -1.5578e-05
12:55250010 C T 0.032414 -1.9775e-05
12:55251385 C T 0.325081 -9.0472e-06
12:55262866 A C 0.048730 -1.6365e-05
12:55264072 C T 1.316632 -8.3024e-06
12:55274314 C A 0.037860 3.1421e-06
12:55276469 G T 0.125005 2.5674e-05
12:55287203 T C 0.028701 -1.4775e-05
12:55290119 T C 0.602863 1.8067e-07
12:55304708 T C 0.083999 -4.7835e-06
12:55306626 T C 0.115040 -1.0382e-05
12:55313020 G A 0.272180 5.5128e-06
12:55313119 T G 0.031799 4.5715e-06
12:55316257 A G 0.067772 9.4643e-06
12:55316807 C T 0.066620 -1.4723e-05
12:55318039 G A 0.079651 -6.7334e-06
12:55318335 G T 0.028314 -3.6637e-06
12:55319240 A G 0.434555 1.0269e-05
12:55326473 G A 0.067823 1.3087e-05
12:55328236 C G 1.363978 1.0459e-05
12:55329575 T C 0.036259 -7.3603e-06
12:55330085 T C 0.363492 -1.1717e-05
12:55335590 A C 0.280074 9.6177e-06
12:55339531 G C 1.104041 1.5371e-05
12:55341670 T C 0.090102 -1.0548e-05
12:55347959 T C 0.055257 -1.8979e-05
12:55347993 T C 0.022979 -1.0367e-05
12:55349478 G A 0.136190 -7.4534e-06
12:55352513 A C 1.467737 -1.3662e-05
12:55353687 T C 1.351807 -1.3223e-05
12:55355033 T C 0.116356 1.5738e-05
12:55356258 T C 0.088990 -8.7168e-06
12:55362365 C G 0.032652 8.3956e-06
12:55364693 G A 0.021409 1.3815e-05
12:55368188 C T 0.075102 -3.6319e-06
12:55368291 T C 0.144050 -1.5908e-05
12:55371995 T C 0.073093 2.4595e-06
12:55376810 T G 0.390089 -2.9224e-06
12:55380157 C T 0.023724 -3.4135e-05
12:55384425 A T 0.048896 2.6467e-05
12:55391259 G A 0.021181 1.9858e-05
12:55393528 G A 0.165228 -8.2601e-06
12:55397074 T C 0.740995 7.4928e-06
12:55403371 G A 0.067520 1.9197e-05
12:55404747 A G 0.229362 1.7290e-05
12:55404980 G A 0.196469 -6.9611e-06
12:55405359 G A 0.034495 -6.0367e-06
12:55410316 C T 0.044776 -1.0966e-05
12:55410821 T C 0.026804 1.8361e-05
12:55411716 C A 0.054951 -4.7464e-05
12:55413004 A G 0.448386 -1.7977e-05
12:55413630 A G 0.475241 -1.6187e-05
12:55414440 T C 0.039125 -2.2628e-05
12:55415524 T C 0.593888 -4.3586e-06
12:55419667 C T 0.052044 -2.5196e-05
12:55420891 G A 0.041264 5.3944e-06
12:55429513 A C 0.036959 -9.0528e-06
12:55436838 A G 0.073096 -5.7393e-06
12:55442955 C T 0.030734 7.2227e-06
12:55444248 C T 0.051817 1.4019e-05
12:55444946 C T 0.439464 -4.2612e-06
12:55445014 G A 0.155606 1.2011e-06
12:55452787 C T 0.035379 8.6049e-06
12:55455167 A G 0.064583 1.1412e-05
12:55482043 C T 0.222019 2.0880e-05
12:55484559 G A 0.078278 -3.9773e-05
12:55487124 T C 0.087919 3.7040e-05
12:55504259 G A 0.057192 1.6239e-05
12:55507465 C T 1.302948 -9.9102e-06
12:55509687 G A 0.041332 -7.9809e-08
12:55517823 A G 0.596383 -1.6667e-05
12:55525832 C T 0.343246 -2.9696e-06
12:55572652 G C 0.409988 1.3136e-05
12:55592099 C A 0.197659 1.6733e-05
12:55593026 A G 0.608024 -1.4283e-05
12:55615229 C T 0.034287 -1.3269e-05
12:55616388 C G 0.022126 -2.4871e-06
12:55641328 A G 0.595367 -1.2134e-05
12:55649634 C T 0.020827 -1.6343e-05
12:55652594 G C 0.103504 3.7887e-05
12:55655479 T C 0.088035 1.1457e-05
12:55655495 G A 0.050297 4.3497e-06
12:55656617 A G 0.715843 4.2570e-07
12:55657193 C G 0.054108 -5.5153e-06
12:55668472 T C 1.312331 -1.3649e-05
12:55677756 C T 1.270299 -1.9406e-05
12:55685944 C T 0.549571 -1.4457e-05
12:55688894 G T 0.037177 -3.3841e-05
12:55692505 T G 0.049025 5.2568e-06
12:55703206 T C 0.508335 1.7151e-05
12:55709064 T C 0.038639 1.1132e-05
12:55714027 A G 1.288060 -1.0720e-05
12:55715119 A G 1.529849 8.8057e-06
12:55722035 A G 0.428612 1.8130e-05
12:55725690 T C 0.332758 1.8162e-05
12:55733488 C T 0.095375 -9.8338e-06
12:55744851 C T 1.238702 -3.6852e-05
12:55748490 G T 0.038588 3.4889e-05
12:55756851 C T 0.428327 1.7589e-05
12:55776346 T C 0.564626 -3.6319e-05
12:55776936 A G 0.130135 9.6775e-06
12:55782801 T G 0.045279 -3.9212e-06
12:55794976 G A 1.667066 -1.8408e-05
12:55831914 T C 0.027749 -7.9710e-06
12:55833273 C T 0.177824 1.6842e-05
12:55834223 T G 0.050379 1.3463e-05
12:55840652 C T 0.026665 1.3116e-06
12:55844874 C T 0.046459 -1.5612e-06
12:55846623 C T 0.331581 1.9584e-05
12:55850617 A G 0.089327 1.3332e-05
12:55863381 G A 1.477311 2.4067e-05
12:55867713 A C 0.037347 -5.6174e-05
12:55867783 A G 0.330439 1.9328e-05
12:55874069 G C 0.291314 -3.9943e-05
12:55874755 A G 0.033264 -1.3299e-05
12:55876821 T C 0.745489 -6.9249e-06
12:55886294 A G 1.146798 5.5456e-06
12:55886489 A T 0.400584 1.1805e-05
12:55887087 T G 0.401138 1.4201e-05
12:55891127 G A 0.310999 -2.2997e-05
12:55894032 A G 0.027477 -4.6260e-06
12:55905727 A G 0.142170 1.9207e-05
12:55906822 T C 0.124896 8.5848e-06
12:55920314 C T 0.493001 2.6041e-06
12:55928550 T G 0.121598 8.5999e-06
12:55944926 A G 1.943294 -3.3986e-06
12:55945119 G A 1.963122 2.0811e-06
12:55952103 C T 0.097361 -1.2379e-06
12:55966101 A G 0.291066 -3.3812e-05
12:55968949 A G 0.054520 -1.0002e-05
12:55975016 T C 0.731040 -3.6558e-05
12:55980116 G A 0.285677 -2.6847e-05
12:56000281 A G 0.271105 -9.1802e-07
12:56009543 A G 0.455233 -1.1026e-05
12:56019759 T G 0.035702 -8.9418e-06
12:56020385 A G 0.099781 8.4420e-06
12:56028489 T C 0.227812 1.7328e-06
12:56028841 G A 0.127007 3.4849e-07
12:56031273 A G 0.921998 1.5316e-05
12:56031704 C T 1.645171 -7.1862e-06
12:56038760 G T 0.233588 -1.1343e-05
12:56038888 G A 1.223345 3.7635e-06
12:56039327 G T 0.049423 4.6242e-07
12:56050706 A C 0.769213 -2.5661e-05
12:56053143 T A 0.183570 2.5322e-06
12:56056312 A G 1.359555 -1.8569e-05
12:56062957 A G 0.073742 -2.4073e-05
12:56064079 A G 0.385795 -6.1092e-06
12:56065854 T G 0.474476 5.0776e-06
12:56069138 T C 0.534418 -4.2083e-05
12:56076919 A G 0.774180 2.3355e-05
12:56077418 T C 1.081905 -2.4651e-05
12:56078189 T C 0.803749 -1.3957e-05
12:56080849 T C 0.084472 -1.0916e-05
12:56089357 T C 0.984874 -1.9294e-05
12:56092668 T C 0.123305 2.8084e-06
12:56093393 T C 0.023799 -6.8188e-06
12:56098038 T C 0.106173 2.0897e-05
12:56105894 A G 0.027052 -6.6477e-06
12:56106658 A G 0.095929 2.9010e-05
12:56111324 C A 0.848337 -2.5858e-05
12:56117570 T C 0.227815 -5.1707e-06
12:56117700 G C 0.052143 -6.9366e-06
12:56124332 T C 0.139967 2.6407e-06
12:56129803 T C 1.923239 -1.1169e-05
12:56140660 T C 0.031193 -9.7331e-06
12:56151291 C T 0.581601 4.5187e-06
12:56165560 A G 0.038207 1.2053e-06
12:56169788 C T 0.130057 -9.8404e-06
12:56170893 G A 0.051130 -1.2719e-06
12:56174721 T G 0.321769 8.3485e-06
12:56177954 G T 0.076914 2.6230e-06
12:56182798 C T 0.097456 -1.7171e-05
12:56187472 G A 0.607854 2.1103e-06
12:56189122 G A 0.046523 -2.4924e-05
12:56191670 C G 0.079236 3.0742e-06
12:56192578 C G 0.109770 -6.4214e-06
12:56199170 G A 0.074415 1.5466e-05
12:56213297 T G 0.477998 -3.5937e-05
12:56218325 C T 0.096711 -3.6566e-06
12:56218568 C T 0.034083 4.1831e-06
12:56224732 C G 0.024492 1.1669e-05
12:56232176 A G 0.394845 5.8732e-06
12:56233313 A G 0.032910 6.8455e-06
12:56233518 A G 0.108414 1.2318e-05
12:56238038 G C 1.848810 -1.0254e-05
12:56242017 T C 0.109444 3.2947e-07
12:56264250 A G 0.069584 7.1462e-06
12:56271677 C G 0.448906 -1.3612e-05
12:56285743 A G 0.127942 -1.0851e-05
12:56285928 T C 0.033002 -2.7181e-06
12:56300138 C T 0.026865 -5.6165e-06
12:56302925 G C 0.034403 1.9555e-05
12:56309504 T C 0.193134 -5.5090e-06
12:56313292 G A 0.059371 1.7763e-05
12:56319634 G A 0.084985 9.2497e-06
12:56319760 A G 0.055033 9.7532e-06
12:56328699 C T 1.600351 1.0871e-05
12:56330906 C T 0.127286 -1.9936e-05
12:56351346 A G 0.581577 -2.5132e-05
12:56357678 T C 0.081667 1.9670e-05
12:56359642 G A 0.097595 5.5854e-06
12:56359878 T C 0.169468 -2.0035e-05
12:56364321 G A 0.678047 5.1315e-05
12:56365699 A C 0.140630 -7.9424e-06
12:56368518 T C 0.079624 -2.8663e-05
12:56379427 C G 0.847430 1.4899e-05
12:56389622 A G 0.081263 -1.5106e-05
12:56390636 G A 0.675531 2.7119e-05
12:56395577 C T 0.047373 9.4252e-06
12:56401085 A G 1.144856 -2.3365e-05
12:56403920 C G 0.027879 -7.0528e-06
12:56405296 T C 0.047846 6.6167e-06
12:56416928 C A 0.687417 4.5982e-05
12:56425552 T G 0.057573 6.4328e-06
12:56428244 A G 0.121805 -1.4178e-05
12:56439209 G A 0.249646 -3.0964e-05
12:56467346 A G 0.034522 2.0012e-05
12:56470625 T C 1.132630 -1.2711e-05
12:56476326 T C 0.027824 1.7179e-06
12:56481775 G A 0.034403 2.1606e-05
12:56482180 G T 1.304128 -1.7174e-05
12:56488913 A G 0.943628 1.3156e-05
12:56494998 T A 0.237804 -5.1587e-06
12:56497641 T G 0.053449 1.5819e-06
12:56502260 T G 0.021942 -3.2498e-05
12:56507702 C T 0.103732 2.1146e-05
12:56509386 G A 0.041947 -6.5852e-06
12:56509546 T C 0.030561 2.4746e-07
12:56512671 A C 0.250145 -4.8902e-06
12:56518408 G T 0.762924 -3.6629e-06
12:56520092 C G 0.093346 1.4124e-05
12:56520643 C A 0.046652 -7.7111e-06
12:56525230 C G 0.186507 2.3767e-05
12:56527852 A G 0.042862 -1.2681e-05
12:56528118 G A 0.102848 -1.3642e-06
12:56528164 A G 0.024390 -1.6775e-05
12:56532009 T C 0.062366 -2.8864e-05
12:56540319 G A 0.020260 6.9504e-06
12:56546011 G A 0.072821 -6.1940e-06
12:56546723 T C 0.133688 -3.3903e-06
12:56552960 G T 0.250683 -3.0036e-06
12:56554415 C G 0.026903 9.7959e-06
12:56575188 A G 0.191111 -1.7418e-05
12:56575891 C G 0.020712 -5.6296e-06
12:56579826 T C 0.060619 -1.9683e-06
12:56582192 A G 0.129866 2.2260e-05
12:56588697 C T 0.046282 -2.6543e-06
12:56600528 T C 0.045986 -7.5445e-06
12:56607665 T C 0.025410 3.9939e-06
12:56607927 T C 1.895758 -1.1377e-06
12:56614680 G A 0.033359 -6.5935e-06
12:56615263 G T 1.914188 -1.7039e-05
12:56627619 G A 0.133232 -1.7753e-05
12:56630444 C G 0.031119 -1.7892e-05
12:56635640 A G 0.042345 -1.3439e-05
12:56636975 G C 0.134215 -1.1202e-05
12:56643342 T C 0.060636 -1.0290e-05
12:56655230 T C 0.034253 1.2646e-05
12:56664041 A G 0.045262 -6.4225e-07
12:56664433 C T 0.024931 1.7844e-05
12:56664888 T C 0.129217 1.4711e-05
12:56669799 A G 0.032557 6.4076e-06
12:56680745 T C 0.173146 1.9456e-05
12:56682816 C T 0.099027 1.6427e-06
12:56691600 C T 0.813554 -5.3991e-06
12:56695074 C T 0.029813 1.3221e-05
12:56704049 C G 0.046057 -2.8028e-06
12:56704152 G A 0.094083 -1.8492e-05
12:56719292 T C 0.022714 -1.5314e-05
12:56727242 C T 0.192444 1.2538e-05
12:56737402 C A 0.080110 -2.8004e-05
12:56740682 G C 0.132685 -2.7123e-05
12:56743367 C T 0.134562 -3.0503e-05
12:56757915 T G 0.055774 1.9212e-06
12:56774024 T G 0.046775 -1.2599e-05
12:56799557 T C 0.033281 5.3470e-06
12:56805848 T C 1.937606 -1.1456e-05
12:56814321 A G 0.059745 -9.2982e-06
12:56814563 A G 0.286612 -2.4973e-06
12:56814653 A G 1.152414 -4.1559e-06
12:56814656 G A 0.103797 6.8296e-06
12:56819306 C T 0.061017 6.1950e-06
12:56822378 A T 0.871983 1.2568e-05
12:56827753 G A 0.128041 -1.4651e-05
12:56828056 T C 0.175240 -1.2548e-05
12:56830304 T C 0.039084 -3.0591e-05
12:56835460 C T 0.045292 3.5464e-06
12:56844559 G A 1.883179 -2.6650e-06
12:56845358 C T 0.863038 -6.5245e-06
12:56846490 T C 0.110783 3.5611e-05
12:56848079 T C 0.056168 -3.1977e-06
12:56848407 T G 0.040301 1.3783e-05
12:56861458 G A 1.605753 2.8576e-06
12:56865338 G A 0.363499 2.9234e-06
12:56867686 T G 1.939218 2.0057e-06
12:56878301 G T 0.028168 -7.8429e-06
12:56880672 G A 1.318121 -1.1585e-06
12:56881614 A G 0.127102 -1.6342e-05
12:56884104 G A 0.038285 2.4684e-05
12:56885861 T C 0.651365 5.4610e-06
12:56890007 A G 0.204472 3.2814e-06
12:56918834 G T 0.962789 1.7847e-05
12:56920939 C T 0.332632 -1.0955e-05
12:56929447 G A 0.993292 1.9702e-05
12:56934461 A G 0.062122 -5.6966e-06
12:56938383 G T 1.285340 9.8279e-06
12:56942555 G A 1.971210 3.2070e-06
12:56956213 C T 1.645793 4.4697e-06
12:56957303 C T 0.042229 1.0492e-05
12:56964347 T C 0.027270 3.6161e-06
12:56972856 A C 1.568501 -2.3102e-05
12:56981698 G A 0.066858 -4.6787e-06
12:56982290 T C 1.928981 5.6026e-06
12:56983252 T C 1.329973 1.6289e-05
12:56984606 T C 1.443109 1.4740e-05
12:56991062 C T 0.085818 1.3696e-05
12:56995856 C G 0.033087 6.4387e-06
12:56996715 G A 0.026553 7.8398e-06
12:57004268 A G 0.089191 5.0842e-05
12:57006998 C T 0.026216 1.2090e-05
12:57010471 A G 0.030932 -1.2367e-05
12:57022080 C T 0.043504 6.0321e-06
12:57023284 G C 0.535781 -1.7484e-05
12:57040107 A C 0.029249 1.3375e-05
12:57053101 C T 0.058130 -1.3198e-06
12:57063906 T G 0.056978 1.1135e-06
12:57065713 T C 1.319617 1.5377e-05
12:57070251 C T 0.158530 -9.3432e-07
12:57070341 T C 0.100084 3.4181e-05
12:57077828 G A 0.051266 -6.8188e-06
12:57078296 C T 0.051093 3.1371e-05
12:57082058 A G 0.266985 -1.1206e-05
12:57095317 A G 0.020028 -9.4803e-06
12:57103139 A C 0.030850 -2.9449e-06
12:57105019 A G 0.042780 3.5117e-06
12:57114100 G A 1.440675 2.2019e-05
12:57114113 T C 0.021337 -3.8666e-06
12:57114869 C T 0.047302 1.0755e-05
12:57119236 A G 1.264057 8.5995e-06
12:57146069 G T 0.206927 5.2022e-07
12:57154822 A C 0.056835 1.7007e-05
12:57212823 G T 0.227013 2.7808e-05
12:57220044 C T 1.671074 -3.7401e-06
12:57225155 G A 0.050025 -3.3357e-06
12:57234269 A G 0.038228 -3.6243e-06
12:57236935 T C 0.671584 1.5445e-06
12:57250835 T C 0.363852 1.6846e-05
12:57256228 G C 0.083095 2.8638e-06
12:57261958 A G 0.773014 -1.5668e-05
12:57275528 A C 0.787382 -1.4213e-05
12:57277941 A G 0.124614 4.9775e-06
12:57278418 G A 1.509178 -1.4137e-05
12:57296249 C T 0.234187 1.1401e-05
12:57308723 C T 0.740553 -1.1591e-06
12:57318731 C A 0.262058 -9.7379e-07
12:57318819 T C 0.029201 -5.9943e-06
12:57319552 A G 0.037242 3.4484e-06
12:57328444 T C 0.054387 -2.0782e-06
12:57330858 A G 0.074731 9.1252e-07
12:57331025 T C 0.041940 -3.1709e-06
12:57331704 T C 0.043144 6.0646e-06
12:57335541 C T 0.051922 -2.6846e-05
12:57346379 A G 0.393152 -6.9860e-06
12:57346805 G T 0.175750 -9.0588e-06
12:57346828 T C 0.509164 -2.2686e-05
12:57350928 A G 0.089031 9.0872e-06
12:57373480 G A 0.213063 -2.5950e-06
12:57385153 C T 0.032074 -2.0346e-05
12:57390038 C T 0.170678 -1.1413e-06
12:57391146 G C 0.034831 -3.6609e-07
12:57397033 T C 0.051188 -1.0429e-05
12:57397876 G A 0.035810 -7.3735e-06
12:57404858 T C 0.082510 5.9492e-06
12:57405503 G A 0.108454 1.4376e-05
12:57422934 A G 0.162399 2.0569e-07
12:57423972 A G 0.036585 -1.2049e-05
12:57424253 A G 0.029510 1.2553e-06
12:57426973 C A 1.904285 1.1158e-05
12:57430321 T C 0.127844 9.9194e-06
12:57431402 T C 0.052055 1.0713e-05
12:57437119 T C 0.020273 -2.7063e-06
12:57438658 G T 0.512520 -2.9834e-05
12:57453203 C T 0.156633 -2.7074e-05
12:57462647 C A 1.897373 8.2294e-06
12:57472544 T C 0.047601 1.5261e-05
12:57474027 A G 0.035940 -8.2244e-06
12:57486278 A G 0.070087 1.6077e-05
12:57486647 G A 1.225765 3.0420e-06
12:57487777 C G 0.043681 -6.8382e-06
12:57488707 T C 0.054006 -3.5318e-06
12:57489616 C T 0.100886 9.9729e-06
12:57489648 T C 1.320430 1.0329e-05
12:57489709 C T 0.216341 -7.1431e-06
12:57489828 T C 1.033818 6.8139e-06
12:57491863 A G 0.182074 -1.3097e-05
12:57492996 A G 1.221488 3.6195e-06
12:57494360 G T 0.035865 -1.4185e-05
12:57499698 G A 0.042287 5.0229e-06
12:57503775 T C 0.800502 -4.8866e-06
12:57505665 A G 0.029803 -1.8188e-06
12:57510785 C G 0.187959 -2.0925e-06
12:57511990 G C 0.025376 -3.1296e-06
12:57520767 T G 0.087158 -6.0472e-06
12:57525756 A G 0.852169 -2.1167e-05
12:57526299 A G 0.035324 -1.4403e-06
12:57527283 C T 0.826704 -1.4592e-05
12:57531930 A G 0.089072 -7.1288e-06
12:57533470 A G 0.036001 -1.0179e-05
12:57533690 A C 0.721725 -2.6473e-06
12:57534470 A G 0.713453 -9.0567e-06
12:57535266 T C 0.295955 -1.5562e-05
12:57536989 A G 0.072875 -2.4965e-05
12:57539082 T C 0.048855 -2.8180e-05
12:57540751 G C 1.056896 -4.1472e-06
12:57540956 T G 0.138376 1.6356e-05
12:57545531 A G 0.030884 8.8188e-06
12:57545756 A G 0.491934 -8.1174e-06
12:57548466 T C 0.031102 1.0760e-05
12:57555028 A G 0.049726 -4.0858e-06
12:57559066 T C 0.021283 7.0249e-07
12:57561993 T C 0.082252 5.5103e-06
12:57567762 T C 0.624588 1.9014e-05
12:57569114 A G 0.049420 -4.1996e-06
12:57569478 T C 0.131736 -1.0753e-05
12:57577872 T C 0.038085 -5.0619e-06
12:57578673 A G 0.039577 -1.2099e-05
12:57583853 T C 0.102702 5.9125e-07
12:57585144 T C 1.370081 -1.7490e-05
12:57588032 A G 0.045017 -3.5651e-07
12:57588491 T C 0.049807 -2.1797e-06
12:57593101 A G 1.364573 -1.3142e-05
12:57595433 T C 0.077842 -3.1860e-05
12:57595984 T C 0.650937 3.3875e-05
12:57613773 T C 0.104466 8.7156e-06
12:57616923 A G 0.043824 1.8433e-05
12:57618419 G A 0.658923 1.9261e-05
12:57618853 A G 0.020807 -1.2718e-05
12:57626582 A G 0.080940 -4.9131e-06
12:57627074 T G 0.061564 -3.0536e-07
12:57629608 A G 0.081973 -1.8114e-05
12:57638895 T C 0.042562 1.6992e-05
12:57648644 T C 0.090738 -3.5643e-06
12:57657753 C T 0.214597 -2.9215e-06
12:57666612 G T 0.061870 -9.5603e-06
12:57671622 C T 0.051480 -8.1519e-06
12:57672530 T C 0.072790 -2.1479e-06
12:57705631 G A 0.492213 -6.7004e-06
12:57705853 T C 1.015167 -1.5151e-05
12:57711329 A G 0.167747 2.6023e-06
12:57713224 T C 0.077288 -3.1335e-05
12:57713658 C A 0.976874 1.4553e-05
12:57731294 C T 0.033634 3.8327e-07
12:57733532 A G 0.021487 -4.9677e-06
12:57736215 T C 0.102879 1.6662e-05
12:57736733 T C 0.040410 -2.1286e-05
12:57777712 T G 0.140008 1.1361e-05
12:57778221 T C 0.068438 -7.1759e-06
12:57810116 A G 0.039737 -4.5822e-06
12:57835789 C G 0.067956 2.3346e-05
12:57843711 A G 0.489064 3.1569e-05
12:57849768 G C 0.500073 -1.6985e-06
12:57853335 G A 0.095358 -3.4446e-05
12:57854085 G A 0.073552 -1.2358e-06
12:57856014 T C 1.262432 3.7290e-06
12:57860046 T C 0.030313 2.4258e-05
12:57862954 T C 0.077642 -2.1761e-05
12:57865321 A G 1.263622 7.2550e-07
12:57865821 C G 1.366089 1.7524e-05
12:57867907 A G 0.020518 -4.9491e-06
12:57868243 A G 0.029993 2.4854e-05
12:57870155 C A 1.281696 -9.1188e-06
12:57871555 G A 1.629049 9.1100e-06
12:57875857 A C 0.045877 8.0500e-06
12:57882776 A T 0.095848 -4.5848e-06
12:57911160 A G 0.267019 -2.0861e-05
12:57918085 A C 0.044235 -4.8984e-06
12:57918634 G A 0.259134 -1.8296e-05
12:57921866 T C 0.035651 -7.8157e-06
12:57930310 A G 0.076408 -1.3738e-05
12:57932094 T C 0.024965 -3.2341e-05
12:57950396 A G 0.030456 -5.5602e-07
12:57953244 C A 0.056665 -1.1791e-05
12:57963700 A G 0.022041 4.8501e-06
12:57968715 G C 0.734817 -4.2781e-05
12:57975700 T C 0.027906 -3.2439e-05
12:57977003 T C 0.566234 -2.8243e-06
12:57985204 T C 0.515321 -9.0058e-06
12:57986366 A G 0.212873 1.9591e-05
12:57993490 A G 1.522271 1.2547e-05
12:57994679 G C 0.022639 -7.7218e-06
12:58002599 T C 0.516222 -1.8966e-07
12:58010163 G A 1.169610 -3.5608e-06
12:58011857 A G 1.146464 -7.4745e-06
12:58012233 A G 0.160499 -5.1349e-06
12:58015494 A G 0.843149 1.9773e-05
12:58018979 T C 0.638592 -1.5423e-05
12:58020582 A G 0.021902 -1.9136e-06
12:58023593 C A 0.063532 5.4766e-07
12:58024278 G C 0.032037 -3.7108e-05
12:58025813 C G 0.483553 -7.5746e-06
12:58065448 T C 1.332547 2.5737e-05
12:58069845 G A 0.037755 2.0424e-05
12:58086340 C A 0.852920 2.1172e-05
12:58087486 T C 1.850404 2.2219e-05
12:58100311 A G 0.120364 1.1622e-05
12:58109379 G A 0.043059 -3.8608e-06
12:58115286 A G 0.028749 2.3490e-06
12:58117737 G T 0.846756 2.2906e-05
12:58118248 C T 0.625078 -1.9827e-05
12:58127401 A G 0.034865 -7.7571e-07
12:58135487 G A 0.034692 5.8330e-06
12:58137968 A G 0.027953 6.3113e-06
12:58138868 C T 0.025692 -1.2986e-05
12:58143386 G A 0.025267 -1.6603e-05
12:58145156 T C 0.856035 2.3661e-05
12:58147219 A G 0.029487 -7.5390e-06
12:58158558 T C 0.061574 1.0694e-06
12:58166590 T C 0.020960 2.0297e-05
12:58176420 T C 0.089466 1.1020e-05
12:58176614 C T 0.656961 -2.7013e-05
12:58183636 G A 0.124586 -2.7755e-06
12:58188157 C T 0.652613 -2.4243e-05
12:58197363 T C 0.027661 -7.3008e-06
12:58201775 A G 0.179599 -4.0188e-06
12:58202090 T G 0.040169 -6.0287e-06
12:58202123 A G 0.020144 -1.0756e-05
12:58203264 G A 0.453485 -1.2278e-06
12:58208597 T C 0.146362 2.2753e-05
12:58217927 T C 0.172748 1.6480e-05
12:58234817 T C 0.056536 -7.0816e-06
12:58243098 T C 0.024934 -1.9630e-05
12:58246356 A C 0.649370 -3.6768e-05
12:58254089 A G 0.043647 1.1349e-05
12:58254381 A G 0.177423 1.1496e-05
12:58258430 C T 0.057080 4.8467e-06
12:58264848 G A 0.043800 -4.4398e-06
12:58267829 A G 0.091136 -3.0768e-05
12:58291408 C T 0.035066 -9.2152e-06
12:58298229 A G 0.038217 4.5127e-06
12:58301211 A G 0.903503 -2.7127e-05
12:58303487 G A 0.053503 -5.4691e-06
12:58310227 C T 0.048090 -2.9727e-06
12:58320100 A G 0.076676 -3.5497e-05
12:58323802 A G 0.041556 -7.5449e-06
12:58327460 T C 0.165245 5.6764e-06
12:58327497 A C 0.057103 7.2818e-06
12:58335626 T A 0.663822 -2.2826e-05
12:58337132 T A 0.665447 -1.8763e-05
12:58339982 A G 0.025686 -2.7610e-05
12:58350631 T C 0.755577 -5.2051e-05
12:58357941 T C 1.221515 3.3709e-05
12:58378795 T C 1.324629 1.8563e-05
12:58381137 C G 0.078332 -2.0941e-05
12:58398189 A G 0.074619 -1.1700e-05
12:58398264 A G 0.055043 -4.5321e-06
12:58406851 T C 0.044538 -9.8169e-06
12:58407669 C G 0.033145 -1.1160e-07
12:58422642 G A 0.185505 5.7822e-06
12:58437375 T C 0.133994 1.0919e-05
12:58463921 T C 0.096589 -2.0079e-05
12:58464571 C T 0.031867 -1.1543e-05
12:58464881 C T 1.315742 2.6667e-05
12:58467996 G T 0.076146 -5.0527e-06
12:58468331 A G 0.594915 -4.3545e-05
12:58470456 A C 0.088814 1.6997e-05
12:58478688 C A 0.448957 -6.2288e-05
12:58496461 A G 0.040172 -5.2289e-06
12:58498926 T C 0.551261 3.8094e-05
12:58498947 C T 0.095385 -1.6425e-05
12:58501056 G A 0.060874 9.3012e-06
12:58520522 A G 0.976854 1.9171e-06
12:58524700 G A 0.083285 -1.0967e-05
12:58527155 A G 0.032230 -3.4881e-05
12:58534244 C T 1.490588 -1.5753e-05
12:58545631 G A 0.265139 -9.7753e-06
12:58547966 C T 0.316381 6.9527e-07
12:58558741 A C 1.145934 -2.6065e-05
12:58569801 G A 0.492372 3.7090e-07
12:58572773 A G 1.224721 -1.0795e-05
12:58579920 T C 0.126892 -6.2135e-06
12:58580570 T C 0.273200 1.5977e-05
12:58580866 A C 0.607110 -7.8568e-06
12:58599529 A G 0.661864 1.1852e-06
12:58603248 T G 0.099241 2.0711e-06
12:58619673 T C 0.046962 -1.1174e-05
12:58631084 G T 0.109841 4.4961e-06
12:58631149 A G 0.076550 -1.4492e-05
12:58637686 T C 0.099163 6.6979e-07
12:58643380 T C 0.252114 7.6214e-06
12:58662712 T C 0.427371 -1.2287e-05
12:58676855 A G 0.038547 5.0447e-06
12:58680317 T C 0.034100 1.8128e-05
12:58692309 A G 0.109954 1.3627e-05
12:58694264 T C 1.295258 -6.2906e-06
12:58703046 C A 0.034916 -2.2480e-05
12:58716013 T C 0.042511 2.7510e-06
12:58719829 T C 0.063495 1.6208e-05
12:58733272 A G 0.394906 -1.2673e-05
12:58737868 G C 0.283834 -2.6400e-06
12:58738001 T C 0.047111 -1.1280e-06
12:58758185 A G 0.079539 2.1022e-05
12:58761753 G A 0.082517 -3.2688e-06
12:58764851 T C 0.048604 -3.6664e-05
12:58766008 A G 0.045207 1.7312e-05
12:58766772 T C 0.046224 1.4354e-05
12:58773163 A G 0.082833 -7.7752e-06
12:58773321 C T 0.026002 6.5575e-06
12:58773743 C T 0.042080 9.2261e-06
12:58774800 C T 0.077118 -1.3529e-05
12:58781452 T C 0.395875 3.4721e-06
12:58782457 C T 0.040478 6.7356e-06
12:58785127 A C 0.024673 -1.8475e-05
12:58785914 C A 0.041338 1.0223e-05
12:58788512 G A 0.283858 3.7505e-05
12:58802336 A G 0.021273 -9.2229e-06
12:58803330 A G 0.142235 -7.2321e-05
12:58810163 T G 0.204037 1.6792e-05
12:58815844 T C 0.365668 3.7110e-05
12:58819209 T C 0.062485 1.6374e-05
12:58819647 A G 0.031115 -1.2406e-05
12:58833278 T C 1.352147 3.1671e-05
12:58835683 C A 0.070159 7.8531e-06
12:58837760 A C 0.122611 2.9486e-05
12:58838157 A G 0.419575 2.0729e-05
12:58838502 G A 1.955275 -1.6393e-05
12:58838656 G C 1.020069 -5.5629e-06
12:58838718 G A 0.024618 3.6146e-06
12:58839871 C T 0.176311 -9.8360e-06
12:58840316 C T 0.092050 -4.1754e-06
12:58842292 C T 0.681212 3.8647e-05
12:58842332 T C 0.061948 -9.7994e-06
12:58846900 T C 0.026281 -8.5883e-06
12:58848002 C T 0.482598 -5.6898e-06
12:58851283 A G 1.141106 1.1068e-05
12:58859276 C T 0.354207 -3.7333e-06
12:58859683 C T 0.034566 -3.6003e-06
12:58871889 G C 0.021341 6.5888e-06
12:58872686 G A 0.026733 2.7873e-05
12:58873543 A G 0.044296 1.7743e-05
12:58878327 G A 0.447780 -1.8038e-05
12:58879257 G A 0.171796 -2.1136e-05
12:58885520 T G 0.794267 1.0130e-05
12:58885544 A G 0.046163 -2.5484e-05
12:58912646 C T 1.524001 -2.2421e-06
12:58928637 A G 0.076316 -1.2176e-05
12:58939284 T C 0.038132 -1.1184e-05
12:58945848 G A 1.344103 -6.8925e-06
12:58946854 G A 0.027841 1.0006e-05
12:58951134 A G 0.117511 1.2508e-05
12:58953662 A G 0.108114 -1.2194e-05
12:58958317 T C 0.106197 5.0689e-06
12:58960854 T C 0.080351 -1.8496e-05
12:58966670 G A 1.385737 1.4634e-05
12:58971294 T C 0.061788 -1.6118e-05
12:58971295 A G 0.028185 -3.0077e-06
12:58976028 C A 0.092509 -2.2277e-05
12:58977082 C T 0.055081 -1.0034e-05
12:58980788 T C 1.026019 -2.6865e-05
12:58984399 A T 0.053289 -5.0565e-06
12:59001589 T C 1.367891 -2.5511e-05
12:59007671 T C 0.082976 9.2351e-06
12:59009680 A G 1.343797 -1.3285e-05
12:59012822 G T 0.144622 5.7040e-06
12:59013250 C T 0.040050 1.0068e-05
12:59013918 G A 0.092893 -1.9926e-05
12:59016962 G A 1.266108 -1.4159e-05
12:59017870 T C 0.060411 2.2339e-06
12:59040014 A G 0.059035 1.3401e-05
12:59044934 G A 0.052327 -2.3334e-06
12:59049994 G A 0.030884 9.6602e-07
12:59052491 T C 0.106700 -1.0579e-05
12:59053865 C T 0.065164 4.0993e-06
12:59056503 G A 0.074211 -1.9169e-05
12:59059675 C A 0.161529 -9.1751e-06
12:59061523 G T 0.154304 -1.5147e-05
12:59066723 T C 0.039428 1.1494e-05
12:59079775 A G 0.154274 2.4646e-05
12:59079816 C T 0.214981 2.0114e-05
12:59082267 A G 0.673903 -1.6923e-05
12:59089418 T C 0.027834 2.8472e-06
12:59111385 G A 0.161434 2.4622e-05
12:59112134 T C 0.051650 8.3786e-06
12:59112622 T C 0.113717 -1.7018e-07
12:59115383 T C 1.276933 -1.1002e-05
12:59124911 A G 0.028752 3.8602e-06
12:59128060 G A 0.206951 2.1393e-05
12:59138636 A C 0.031214 -3.0426e-07
12:59139204 G A 0.075894 4.1166e-06
12:59140061 C T 0.035797 -4.7993e-06
12:59144447 G A 1.113816 3.3050e-05
12:59157252 C T 0.705953 -8.0014e-06
12:59160942 G A 1.829261 -1.0744e-05
12:59168527 C T 0.037078 -7.0985e-06
12:59180203 A G 0.082269 9.6555e-07
12:59206866 G A 0.131872 -1.5078e-05
12:59207331 C A 0.059657 -2.9737e-05
12:59213780 A G 0.035219 -1.1863e-05
12:59216171 C T 0.767381 -6.4571e-06
12:59223220 A C 0.160478 -1.8152e-05
12:59224031 G A 0.084367 -3.3455e-06
12:59224062 A G 0.040618 2.7810e-06
12:59225773 G A 0.034882 -1.0233e-05
12:59242793 T C 0.106017 3.5477e-06
12:59243314 A G 1.883770 8.9140e-06
12:59245119 G C 0.036473 -5.9580e-06
12:59256082 T C 0.148827 -1.0539e-05
12:59256812 T C 0.076289 6.3081e-06
12:59257348 T C 0.089531 8.2414e-07
12:59257477 T C 0.026094 -8.9903e-06
12:59258961 T G 0.101308 -3.4705e-05
12:59262015 T C 0.082704 1.9022e-05
12:59267949 G A 0.020314 1.3967e-05
12:59282525 G A 0.027573 -4.6535e-07
12:59282702 C T 0.223406 3.5771e-05
12:59285276 A G 0.057607 1.1407e-06
12:59285729 A C 0.098200 -5.2326e-06
12:59293967 T C 0.083360 -1.5449e-05
12:59294631 G A 0.237070 -1.9008e-05
12:59302220 G A 0.047941 1.1944e-05
12:59302731 A G 0.048532 -6.1688e-06
12:59303603 A G 0.074599 -2.5004e-05
12:59306389 C T 0.312736 -1.2623e-05
12:59307299 C A 0.165252 -1.6691e-05
12:59308666 T C 0.117817 -1.6329e-05
12:59311394 G C 0.231208 2.3587e-05
12:59312742 T C 0.055730 5.3926e-06
12:59313248 A G 0.249037 -8.1486e-06
12:59315750 G A 0.441277 -2.6096e-05
12:59322352 G T 0.462002 -5.4976e-05
12:59324641 A G 0.076751 -1.0622e-05
12:59325739 A G 0.103256 -2.4251e-06
12:59337297 A G 0.041614 2.9063e-05
12:59337307 A G 0.201660 -3.5448e-05
12:59346258 A G 0.041196 3.5210e-05
12:59361098 C T 0.145900 -3.6484e-05
12:59399071 A G 0.256211 -1.7334e-05
12:59399465 A G 0.482595 -2.1917e-05
12:59412971 A G 0.023727 8.8230e-06
12:59416534 G T 0.108577 -1.4091e-06
12:59418461 C T 0.291633 -1.4687e-05
12:59430962 G A 0.111773 -4.0568e-05
12:59440232 C T 0.045503 3.9765e-05
12:59447762 A C 0.020368 8.1282e-06
12:59449385 G A 1.748400 2.3478e-06
12:59457691 T C 0.046115 7.4927e-06
12:59458350 A G 0.083149 -2.0070e-06
12:59467538 A G 1.709798 -4.2384e-06
12:59468830 C T 0.077278 6.3249e-06
12:59477088 T G 0.310149 -7.0149e-06
12:59477726 A G 0.023962 3.5647e-06
12:59494650 A G 0.049648 -7.2926e-06
12:59501289 A G 0.034576 -1.2376e-05
12:59508202 A G 0.049376 3.3153e-06
12:59509860 A G 0.168567 -1.8157e-05
12:59512511 C A 0.250013 -1.1851e-05
12:59519188 C A 1.555497 -5.8867e-06
12:59531067 A G 1.404827 2.1430e-05
12:59536329 G A 0.177552 -5.4604e-06
12:59546012 T G 1.434688 -1.1635e-07
12:59551235 G A 0.273043 5.7698e-07
12:59551798 C T 0.265319 -1.9682e-05
12:59554040 C T 0.122683 -9.2156e-06
12:59554485 A G 0.446801 -1.1408e-05
12:59561694 T G 0.293156 -1.0765e-05
12:59575430 T C 1.334536 -3.0224e-05
12:59580749 G A 0.050987 1.0434e-06
12:59586950 G T 0.407163 3.5491e-06
12:59589375 A G 0.066664 -3.6637e-08
12:59606352 A G 0.293588 -6.4044e-06
12:59608059 C T 0.066694 -1.4323e-05
12:59608831 G C 0.136003 -3.8690e-06
12:59614356 T C 0.044548 -1.5423e-05
12:59630499 T C 0.446893 2.1336e-05
12:59635255 G A 0.072892 6.2081e-05
12:59649718 A G 0.136986 -5.3411e-06
12:59649970 T A 0.029606 3.7589e-06
12:59650138 G C 0.105802 -2.7192e-05
12:59656821 T G 0.111273 7.6620e-05
12:59657494 T G 1.708163 2.7651e-05
12:59670247 G A 0.061516 -2.3710e-06
12:59680013 T C 0.348053 -1.0074e-06
12:59707258 A G 0.304281 -1.6557e-05
12:59724580 A G 0.055981 -8.0578e-06
12:59734392 T G 0.305080 -1.7492e-05
12:59746462 A G 0.602466 2.4798e-05
12:59749914 C T 1.932871 1.2061e-05
12:59752483 A C 0.110239 7.1041e-06
12:59766639 A G 1.746683 -3.3643e-06
12:59792136 T G 0.741029 -1.8465e-05
12:59796103 A C 0.746343 -1.7946e-05
12:59799505 C T 0.349862 -1.7677e-06
12:59818076 T C 0.237348 8.4423e-06
12:59819536 A G 0.039717 -2.7176e-06
12:59842203 G A 0.535305 3.7619e-05
12:59843473 C T 1.783210 -2.2128e-07
12:59846071 G A 0.096059 1.6298e-05
12:59848381 G A 0.124131 7.3936e-05
12:59850241 T G 0.105561 -1.0389e-05
12:59854058 T C 0.063560 -9.9329e-06
12:59858000 G A 0.317557 1.0532e-05
12:59885589 C T 0.068812 2.8939e-05
12:59888726 A G 0.200158 4.1501e-05
12:59897323 G C 0.022643 -4.3960e-06
12:59908060 G C 0.303152 1.1685e-05
12:59908437 C A 0.393676 -4.6052e-06
12:59908557 A G 0.029062 -6.9676e-06
12:59909519 C T 0.161665 -7.4524e-06
12:59910482 G T 0.144367 2.3712e-05
12:59917056 G A 0.119086 -2.3920e-06
12:59918266 C T 0.577620 3.0494e-06
12:59952666 A C 0.393710 -6.9344e-07
12:59962553 C A 0.400717 -5.9364e-06
12:59969901 A G 0.141249 -1.4664e-06
12:59970843 G A 1.667331 -1.5487e-05
12:59972130 G A 0.055489 -2.6650e-05
12:59975278 C A 0.275583 -2.9235e-05
12:59977529 T C 0.112650 -1.0631e-05
12:59979962 G A 0.594503 1.5025e-05
12:59991655 T C 0.408206 7.5493e-06
12:60007747 T C 0.356002 -3.2142e-06
12:60008397 C T 0.028623 6.7265e-06
12:60016918 G C 0.311145 -2.7373e-06
12:60017519 C T 0.050025 6.1153e-06
12:60021450 A G 0.093720 -8.5589e-06
12:60031269 C T 0.075901 -2.7882e-05
12:60032505 G A 0.067711 1.5542e-05
12:60037992 C T 0.252440 -3.8003e-06
12:60050575 T C 0.101740 2.6184e-06
12:60055500 G A 0.361442 -3.2036e-05
12:60055917 C T 1.905686 -1.4673e-05
12:60063923 A C 0.419188 7.6411e-06
12:60066241 T C 0.056274 -1.8779e-06
12:60066568 G A 0.026920 4.2725e-06
12:60068955 T C 0.136584 -1.6926e-05
12:60073240 G A 0.117698 -6.5758e-06
12:60078830 A G 0.431716 -1.1265e-04
12:60098990 T C 0.032944 -6.6676e-06
12:60104954 C T 0.269388 3.3528e-05
12:60111326 G A 0.633533 -5.5956e-05
12:60121267 A G 0.045333 -1.8951e-05
12:60121896 A G 0.020739 8.8042e-06
12:60126573 A G 0.150378 5.6692e-06
12:60173356 T A 0.501491 -3.1126e-05
12:60187486 C T 1.313423 1.5707e-05
12:60196572 C T 0.158442 -3.2184e-05
12:60199992 A G 0.278014 -8.6464e-06
12:60200783 A G 0.117246 8.2546e-07
12:60211378 A G 0.112164 -2.1885e-05
12:60215784 C G 1.971557 -7.8093e-06
12:60217809 A G 0.491404 -2.5211e-05
12:60233832 C T 0.141875 1.1675e-05
12:60234549 G T 0.529437 1.5896e-05
12:60240700 T C 1.085740 -1.3695e-05
12:60244137 T C 0.049379 -1.5476e-05
12:60252616 T G 0.585303 -4.2188e-05
12:60252668 T C 0.026821 -1.9915e-06
12:60258230 C G 0.040621 5.5335e-06
12:60264278 C T 0.070478 -3.0204e-05
12:60273359 G A 0.131379 6.6094e-06
12:60275179 G C 0.143228 1.2689e-06
12:60281328 C T 0.030653 1.1856e-05
12:60281942 A C 0.382439 1.4559e-05
12:60286137 G A 0.377768 1.3089e-05
12:60287737 A G 0.119878 -3.0791e-05
12:60297859 T C 0.071362 -8.7422e-06
12:60300851 T A 0.115767 9.6093e-07
12:60303887 G A 0.065804 2.6533e-05
12:60308368 C T 0.858295 -7.7035e-06
12:60330977 G A 0.023323 8.7914e-06
12:60334470 T C 0.025754 -1.2296e-05
12:60337042 A C 0.036232 -8.3707e-06
12:60359949 G A 0.611999 -8.0467e-06
12:60366639 T C 0.042746 4.5481e-06
12:60376856 C T 0.034107 7.8840e-07
12:60389533 A C 0.038608 5.7212e-06
12:60396105 C T 0.102760 3.4185e-06
12:60399197 G A 0.509565 -4.5574e-06
12:60423137 C A 0.965618 -9.0787e-06
12:60430105 T C 0.048155 -9.5108e-06
12:60446201 C T 0.309802 8.1266e-06
12:60451794 T C 0.107632 1.9464e-05
12:60459000 T G 0.026780 -7.5137e-07
12:60462226 C A 0.100608 -1.8021e-05
12:60491425 G T 0.042930 -2.3893e-05
12:60504592 T G 0.102464 -7.1504e-06
12:60526385 G A 0.160254 -1.1393e-05
12:60541911 A G 1.005328 8.4317e-06
12:60556158 T G 0.039112 9.6813e-08
12:60563183 A C 0.053367 1.4200e-05
12:60568891 A G 1.947425 -6.8398e-06
12:60581233 G T 0.039295 3.2683e-06
12:60596572 G A 0.091200 3.8223e-06
12:60597936 C A 0.054730 4.6492e-06
12:60654796 C T 0.129523 -3.3069e-06
12:60660062 T C 0.080695 -3.0474e-05
12:60705974 T C 0.080290 -1.2687e-05
12:60708745 G T 0.030490 7.8862e-06
12:60715538 C T 0.050426 1.6626e-06
12:60722910 G A 1.043620 2.3899e-06
12:60745775 C T 0.037707 1.0154e-05
12:60747323 T C 1.967406 6.3509e-07
12:60761940 T C 0.032200 1.1512e-06
12:60783582 T C 0.037816 1.3227e-05
12:60786033 T C 0.272758 1.4014e-05
12:60788131 T C 0.294217 -4.5791e-06
12:60792462 T C 0.050440 1.2492e-05
12:60797703 T A 0.441511 -6.9774e-06
12:60803114 T C 0.342831 -7.1344e-06
12:60808945 C T 0.925948 -1.1558e-06
12:60810652 C T 0.466785 5.1334e-06
12:60814778 G A 0.068710 7.8823e-07
12:60819558 G T 1.607191 1.5285e-05
12:60834788 A G 0.079440 6.4184e-06
12:60843876 A G 0.039135 2.3735e-06
12:60853287 A G 0.120310 2.1239e-05
12:60859665 G A 0.414404 -4.1571e-06
12:60864326 A G 0.037344 1.7486e-05
12:60898483 A G 0.392180 -1.2180e-05
12:60902256 T C 0.033216 -5.7954e-06
12:60921767 C T 0.032818 6.2105e-07
12:60922079 C T 0.106353 1.2988e-05
12:60929378 C T 0.083765 -6.3724e-06
12:60949665 T C 0.035243 2.1424e-05
12:60953913 G A 0.819575 -7.0525e-08
12:60954658 A G 0.148552 1.8580e-05
12:60967529 T C 0.021572 -4.2632e-06
12:60969425 G A 0.834786 8.0015e-06
12:60970510 C A 0.102936 1.2258e-06
12:60971677 T C 0.034692 2.0506e-05
12:60975232 G A 0.024910 7.5102e-06
12:60975826 A G 0.029898 1.0971e-05
12:61010814 A G 0.394566 -1.3017e-05
12:61025751 C T 0.057168 2.6452e-05
12:61026681 T C 0.023710 -2.4350e-05
12:61027908 A G 0.045537 1.8318e-05
12:61032079 T C 0.052140 3.5823e-05
12:61036347 C T 0.095521 -2.6083e-06
12:61041718 T G 0.049263 -6.6456e-05
12:61042978 T G 0.077220 -1.3245e-05
12:61066250 T G 0.039346 3.1516e-05
12:61071645 T C 1.869426 4.8385e-05
12:61072734 G C 0.336882 -6.3822e-06
12:61080918 A C 0.040186 7.1456e-06
12:61099113 G T 0.060058 1.5963e-06
12:61104629 T C 0.027399 8.1484e-06
12:61161725 A G 0.360959 1.5221e-05
12:61162725 T C 0.309958 -2.7074e-07
12:61196087 A G 0.175278 3.0440e-06
12:61216076 T G 0.027634 -7.0444e-07
12:61216104 G A 0.081195 1.7749e-06
12:61233333 A G 0.074738 -1.4798e-05
12:61237181 T C 1.673243 -3.2523e-06
12:61238979 C T 0.114441 -1.2670e-05
12:61255422 T C 0.054540 2.3576e-05
12:61258329 A G 0.618791 1.3366e-06
12:61262470 A G 0.040818 6.6906e-06
12:61267533 A T 0.034522 1.9371e-05
12:61267646 T C 1.323680 -9.7684e-06
12:61269422 T C 1.669945 2.1358e-06
12:61301498 G T 1.644834 7.8841e-06
12:61313333 C A 0.110508 3.5282e-05
12:61316609 A G 0.210435 -1.9225e-05
12:61320339 A G 0.399207 1.5370e-05
12:61330446 T C 0.484614 -7.6048e-06
12:61332178 A C 0.212703 1.0136e-05
12:61344597 C T 0.057783 -9.2586e-06
12:61356665 T C 1.101920 -5.1259e-06
12:61384736 G A 0.117834 -2.6338e-06
12:61386860 G A 0.948425 2.8349e-05
12:61389065 C A 0.476801 -5.6046e-06
12:61391528 A C 0.106136 -1.1949e-05
12:61391870 T C 0.056549 2.5703e-06
12:61410658 G A 0.783061 -1.4881e-06
12:61437007 A C 0.024696 -1.9560e-07
12:61437473 T C 0.066371 -1.0847e-05
12:61439231 A G 0.051946 -6.5488e-06
12:61442061 A G 0.395906 3.6741e-06
12:61445062 T G 0.082463 -2.4769e-05
12:61447123 C G 0.052612 2.0912e-05
12:61459495 G A 0.053391 5.2334e-06
12:61460081 C T 0.045078 2.0888e-05
12:61468937 A G 1.500175 -2.0228e-06
12:61486769 C T 0.042437 3.4478e-06
12:61492655 A G 0.776798 8.3715e-06
12:61493064 G A 0.074735 -5.6005e-06
12:61511856 A C 0.722384 -8.0052e-06
12:61521367 T C 0.037765 2.2169e-05
12:61522279 T C 0.022269 -9.0641e-06
12:61531533 T C 0.762890 9.3155e-06
12:61544837 C A 1.491652 -4.4373e-06
12:61553951 T C 0.110042 -1.1586e-05
12:61556149 C T 0.567692 7.0241e-07
12:61564277 C T 0.051025 6.3522e-06
12:61569527 A G 0.060513 1.7149e-05
12:61585475 A G 0.028106 1.1226e-05
12:61588393 G T 0.051970 -8.8439e-06
12:61591503 T C 0.062115 5.4181e-06
12:61604963 C A 1.101495 1.3613e-05
12:61605700 G A 0.791061 9.4701e-06
12:61622793 G A 0.766609 5.1037e-06
12:61629784 T G 0.134803 6.7301e-06
12:61653515 C T 0.185379 1.2279e-05
12:61668910 T C 0.122713 -1.2501e-05
12:61669968 C T 0.821254 2.3139e-06
12:61675092 A G 0.635332 -7.1073e-06
12:61686357 G A 0.052282 -1.7091e-05
12:61700985 G A 0.039713 1.4239e-05
12:61703833 T C 0.098279 -3.2154e-06
12:61726502 A G 1.472943 -3.6850e-06
12:61727040 C A 0.404633 -1.0983e-05
12:61732505 G A 0.236243 8.1385e-06
12:61738896 C T 0.253606 1.3914e-06
12:61747525 A G 0.712273 -3.1631e-05
12:61749429 T G 0.396759 -1.9107e-05
12:61753161 T A 0.054982 -5.2137e-06
12:61755345 C T 0.182128 4.1179e-05
12:61765951 C T 0.139022 1.7164e-05
12:61769639 C T 0.080443 2.4029e-05
12:61771912 A C 0.037792 1.6457e-05
12:61775492 C A 0.158007 6.9635e-06
12:61787362 C A 0.947935 -1.6652e-05
12:61793160 T C 0.065637 7.5553e-06
12:61802276 G A 0.608891 7.0404e-06
12:61805675 A G 0.118678 -6.9732e-06
12:61815642 T C 0.158323 2.7519e-06
12:61816598 C T 0.049338 3.1241e-05
12:61819897 A C 0.055672 2.5861e-05
12:61826598 C T 0.074123 4.0120e-05
12:61827579 T C 1.132947 -2.2903e-06
12:61843499 G A 1.563079 1.4756e-05
12:61844049 C T 0.950781 -1.4547e-05
12:61870907 G T 0.078424 1.3512e-05
12:61875616 T C 0.410008 1.8133e-05
12:61882648 A G 0.127296 3.8582e-06
12:61883465 C T 0.044895 -4.5960e-06
12:61884068 A G 0.526228 -8.1736e-06
12:61886168 G A 0.043049 -1.3203e-05
12:61899005 C T 1.044595 -4.2157e-06
12:61900771 C T 0.087005 1.8780e-06
12:61901722 A G 0.158483 2.8895e-06
12:61905065 C T 0.036596 1.6173e-05
12:61916904 A G 0.022286 1.3246e-05
12:61921761 C T 0.408424 -4.0441e-06
12:61922878 G T 0.545644 -7.3964e-06
12:61929024 G T 1.699541 3.6880e-07
12:61929211 T C 0.537094 1.3475e-05
12:61931494 A G 1.160676 -1.2720e-05
12:61945122 G A 1.698490 2.1277e-07
12:61948071 C A 0.139481 1.5906e-06
12:61952679 A G 0.104079 -7.8174e-06
12:61958515 T C 1.821914 5.4085e-06
12:61962738 T G 1.077445 -1.4541e-05
12:61965946 T C 0.288315 -1.1879e-08
12:61971051 T G 0.709268 2.2436e-05
12:61980125 T G 0.147345 7.7885e-06
12:61983154 T C 0.074847 -7.7455e-06
12:61994640 C A 0.028436 1.4587e-06
12:62003791 A G 0.044459 -2.0072e-05
12:62004401 G A 0.096395 -1.3467e-05
12:62006001 T C 0.083404 -3.7173e-06
12:62026764 C A 0.162199 2.5889e-07
12:62026911 T C 0.038173 -1.1358e-05
12:62033450 T C 0.144163 1.7105e-05
12:62040367 C A 0.895925 -1.4147e-05
12:62046129 T C 0.798013 1.6092e-05
12:62056228 A G 0.097238 -1.6763e-05
12:62058270 G T 0.040757 -1.3856e-05
12:62067489 T C 0.025988 3.6908e-06
12:62075749 T C 0.045360 2.9611e-05
12:62081939 T C 0.021820 1.4375e-05
12:62086871 A C 0.064427 3.6155e-05
12:62095234 C T 0.061241 -1.5084e-05
12:62095536 C T 0.049263 3.0451e-05
12:62112031 C T 1.700190 2.1777e-06
12:62123821 C T 0.069384 -3.0731e-05
12:62132215 G A 0.686077 1.9246e-05
12:62132390 A G 0.083741 -3.3042e-06
12:62138153 C T 0.682467 2.2857e-05
12:62150800 G A 0.918316 3.1417e-05
12:62160174 G A 0.234986 1.1375e-05
12:62161862 T C 0.037160 -3.9047e-06
12:62178206 A G 0.069112 -1.9062e-05
12:62183808 G T 0.024744 5.6998e-06
12:62207876 G A 0.062550 -8.1892e-06
12:62211858 A G 1.712698 9.2210e-06
12:62217806 T C 0.117460 -7.2912e-06
12:62228420 C A 0.064699 -1.1780e-06
12:62233811 G A 0.245923 -5.0400e-06
12:62239600 C A 0.201317 1.3372e-05
12:62255705 G A 0.663377 2.7109e-05
12:62264476 C T 1.527068 1.7395e-05
12:62265602 A G 0.278632 -2.2838e-05
12:62266487 T C 1.571782 1.1675e-05
12:62272519 G A 1.317387 1.6942e-05
12:62274027 T C 0.959651 1.4549e-05
12:62276503 G T 0.052143 -4.4993e-06
12:62279636 C A 0.026859 -1.2609e-05
12:62280573 T G 0.022072 -3.1863e-06
12:62281050 C T 0.618968 -1.3898e-05
12:62286036 A G 0.942298 -1.6832e-06
12:62296066 C A 1.934611 -3.0155e-07
12:62302417 C T 1.593480 -1.4320e-05
12:62304706 A C 0.668184 -4.1705e-06
12:62306768 T G 0.045666 3.3401e-05
12:62307841 A G 0.062020 5.0607e-06
12:62311544 T C 0.034372 2.3354e-05
12:62314424 A C 0.105000 1.8627e-05
12:62315394 G A 0.085291 1.8590e-05
12:62334359 C A 0.027437 -1.1369e-05
12:62344834 A C 0.055366 1.2655e-05
12:62358292 C T 0.242571 3.8435e-06
12:62366343 G T 0.164851 -1.5141e-06
12:62366508 G A 0.208521 -2.1769e-05
12:62372771 C A 0.270605 -3.7511e-05
12:62372958 G A 0.911438 6.5364e-06
12:62383827 G A 0.291552 6.6407e-05
12:62384498 T C 0.226197 7.7556e-06
12:62387282 C T 0.755417 1.0418e-05
12:62389592 C T 0.067612 2.1960e-05
12:62390768 G A 0.449276 5.7913e-06
12:62393257 T C 1.746329 -4.2293e-05
12:62396631 A G 0.238698 -6.1311e-06
12:62397743 T C 0.200484 -2.9180e-05
12:62403326 G A 0.040363 5.8558e-06
12:62403802 C T 0.235152 7.0947e-06
12:62408708 T C 0.194480 6.7265e-07
12:62409458 T C 0.048124 2.7538e-05
12:62411758 C T 0.033155 1.9429e-06
12:62416741 A G 0.787399 1.6730e-05
12:62427937 C T 0.277517 3.2101e-05
12:62429848 T C 0.124831 6.4115e-06
12:62453525 T C 1.677238 -4.0110e-05
12:62456121 A G 0.974705 1.9650e-05
12:62472340 G A 0.050759 1.0671e-05
12:62477050 A G 0.027569 3.2730e-05
12:62478258 G A 0.038863 2.6490e-05
12:62481592 G A 0.033940 1.0009e-06
12:62486000 T C 0.317302 1.0308e-05
12:62494988 G A 0.183444 3.2196e-05
12:62495503 G T 0.126681 -2.7164e-05
12:62509715 C T 0.296315 1.2231e-06
12:62510495 G A 0.489302 3.0593e-05
12:62519968 A G 0.031646 1.7290e-05
12:62525039 C T 0.325921 3.6863e-05
12:62525828 C A 0.968677 2.6480e-06
12:62526901 A C 0.550190 -3.9096e-05
12:62544811 C T 0.291273 -1.2578e-05
12:62547150 A G 0.799227 1.5308e-05
12:62552757 C A 0.154046 1.4115e-05
12:62554458 A G 1.745734 -2.2174e-06
12:62559214 C A 0.035005 -3.1770e-07
12:62563285 T C 0.594150 6.8593e-06
12:62567495 C A 1.855055 8.6205e-06
12:62570974 A G 0.079202 -1.5187e-05
12:62578050 G A 1.759031 2.2674e-05
12:62578111 C T 0.093087 8.2125e-06
12:62581634 G A 0.127949 1.7337e-05
12:62582231 C T 0.202459 1.3120e-05
12:62591805 C A 0.038170 2.7034e-07
12:62603328 C T 0.342111 -4.3647e-05
12:62607050 G C 0.055223 -2.4960e-05
12:62610860 G A 0.255412 2.3071e-07
12:62612824 G A 0.056063 6.6486e-06
12:62619622 G A 0.216168 -7.4473e-06
12:62642222 C A 0.032373 1.9443e-05
12:62643582 C G 0.095008 -1.2012e-05
12:62651099 C T 1.876648 -1.0730e-05
12:62670003 T C 0.084193 1.5832e-05
12:62676808 A G 1.940286 -1.9108e-06
12:62713154 C T 0.027083 -9.7743e-06
12:62714343 C G 0.612026 -3.0513e-07
12:62765577 G T 0.211496 -4.5582e-06
12:62774082 T C 0.211639 -5.6013e-06
12:62781002 G A 0.154954 3.1398e-05
12:62788098 T C 0.415404 -2.5584e-05
12:62817056 G A 0.043729 4.1268e-05
12:62822345 A G 1.224664 -2.5339e-05
12:62825160 A G 0.161019 -1.1059e-05
12:62825950 G A 0.077397 -1.4142e-05
12:62831343 C T 0.651199 -1.9360e-05
12:62846446 A G 0.401458 5.6474e-05
12:62876103 G C 0.204020 7.9805e-06
12:62876438 G A 0.069693 1.3027e-05
12:62912251 T C 0.110127 -3.3837e-05
12:62928633 A G 0.728585 -3.7696e-05
12:62937259 G A 0.978585 -4.0140e-06
12:62942685 A G 0.074691 -1.6667e-05
12:62946748 A G 0.024894 -1.1848e-05
12:62950235 C T 1.546273 -6.3456e-06
12:62954990 C A 0.098819 6.6756e-06
12:62957292 T C 0.040448 1.0105e-08
12:62959137 G A 0.217881 1.3276e-05
12:62961299 T C 0.719304 -3.8069e-05
12:62963080 C T 0.020066 -7.0537e-06
12:62969704 T C 0.285388 -1.0140e-05
12:62977789 A G 0.027161 2.0429e-05
12:62978095 A G 0.042165 -4.2942e-07
12:62979216 A G 0.361326 -1.9591e-05
12:62992001 A G 1.813724 -9.4886e-07
12:63004002 A G 1.324040 -5.7743e-05
12:63004583 A G 1.683932 -9.1262e-06
12:63006502 G A 0.568280 -2.8885e-05
12:63008965 A G 0.195197 8.2675e-06
12:63010575 C T 0.029194 -4.6050e-06
12:63027483 T C 0.347122 -1.7201e-05
12:63032443 A G 0.212655 1.4273e-05
12:63040221 T G 0.048634 -9.7004e-06
12:63043550 C T 1.337613 -4.5038e-06
12:63044181 T G 0.503711 -2.8142e-05
12:63045999 C T 0.873904 -1.1082e-05
12:63050251 G T 0.112653 2.1784e-06
12:63052199 G A 0.356448 -1.4917e-05
12:63054660 A G 0.094852 -1.6271e-05
12:63058514 C T 0.135738 -1.6215e-05
12:63060324 G C 0.917653 1.7756e-07
12:63060342 A G 1.819558 8.6142e-06
12:63063187 T C 0.035440 -9.1490e-06
12:63064799 C T 0.124216 -4.8997e-06
12:63066681 C A 0.221437 -7.0554e-06
12:63073959 T G 0.899940 1.4006e-05
12:63077052 A G 0.184804 1.1942e-05
12:63077361 A T 0.086855 1.6789e-06
12:63078183 T G 0.094331 -2.3826e-05
12:63079164 A G 0.032723 1.3027e-05
12:63081886 A G 0.077853 2.2158e-05
12:63083521 A G 0.166217 -2.9079e-07
12:63086003 G A 0.056750 -1.2634e-05
12:63086591 G A 0.267998 6.6727e-06
12:63089658 G A 0.456702 6.6249e-07
12:63092341 A G 0.175417 1.2022e-05
12:63093870 T C 0.054159 1.4033e-05
12:63094309 C T 0.021419 1.0350e-05
12:63097348 C T 0.801756 2.0401e-05
12:63097996 A G 1.118117 1.3860e-05
12:63098281 C A 0.226734 9.2543e-06
12:63100892 G A 0.127626 1.1963e-06
12:63103086 G A 0.032319 2.2471e-05
12:63112891 T A 0.046238 -1.5746e-06
12:63116494 C T 0.159023 1.2514e-05
12:63131908 T G 0.026624 2.7208e-06
12:63133301 C T 0.140719 3.8231e-05
12:63133608 A G 0.210748 -2.9819e-05
12:63136043 T C 0.221998 2.0892e-06
12:63139188 A G 0.169689 4.2424e-06
12:63142592 C T 0.817906 -2.7396e-06
12:63143664 C T 0.027845 -6.4705e-06
12:63144442 T C 0.739995 -1.2608e-06
12:63150691 G A 0.207260 7.2247e-06
12:63154696 C G 0.158279 -9.1271e-06
12:63155138 A C 1.502572 8.0334e-06
12:63156479 T C 0.366256 2.1341e-05
12:63157183 C T 0.735514 -3.2826e-06
12:63158517 A G 0.788313 6.8567e-06
12:63159620 A C 0.278496 3.4372e-07
12:63161729 C T 0.052374 -1.0690e-05
12:63162879 C T 0.197703 1.6857e-05
12:63163070 A G 0.116607 3.2144e-06
12:63168607 A C 0.551852 1.7284e-05
12:63169081 T G 0.308653 -5.5059e-06
12:63172409 C T 0.171450 2.2895e-05
12:63175349 C T 1.070512 8.0180e-06
12:63184842 A C 0.057287 2.5722e-05
12:63192051 A G 0.272411 1.2271e-05
12:63193819 T G 0.161424 1.9619e-05
12:63196996 G A 0.355162 5.3846e-05
12:63204843 C T 0.179881 2.9152e-05
12:63212175 A G 0.374385 2.3078e-05
12:63222016 T C 0.196544 1.8894e-05
12:63222145 G A 0.158646 1.9061e-05
12:63223784 T C 0.055461 -6.4845e-06
12:63227470 G A 1.838369 2.2156e-05
12:63228171 T C 0.025420 -1.0707e-05
12:63229735 C T 0.046629 2.1487e-05
12:63234265 G A 1.394118 -3.1293e-06
12:63234355 A G 0.080787 1.1659e-07
12:63237235 T C 0.173745 -6.8569e-06
12:63237781 A C 0.074776 4.6695e-06
12:63238453 G T 0.175699 -2.4455e-05
12:63238592 A C 1.398884 -1.1061e-05
12:63238759 C G 0.078420 1.2819e-05
12:63239092 G A 1.932629 -9.8448e-06
12:63239226 C T 0.044351 -1.4774e-06
12:63239804 G T 0.137196 1.1007e-05
12:63240672 A G 0.178491 1.2218e-05
12:63248456 A G 0.041845 2.3081e-07
12:63248517 G A 0.620481 3.8074e-06
12:63252359 G A 0.187317 1.4716e-05
12:63253733 A G 0.076489 1.9388e-05
12:63257225 A G 0.229009 2.2340e-05
12:63257810 T C 0.039452 -2.0476e-05
12:63262891 C T 1.128534 3.9654e-05
12:63263722 C G 0.028997 7.2125e-06
12:63266280 A G 0.301183 3.0242e-05
12:63267705 C T 0.093454 -3.6372e-06
12:63270447 T C 0.064756 -2.2167e-05
12:63271387 C A 0.422887 1.0254e-05
12:63273578 A G 0.752704 8.0534e-06
12:63276875 A G 0.864187 2.6484e-05
12:63286305 G A 0.046697 -1.8748e-05
12:63288667 T C 0.649339 -1.5697e-08
12:63294839 G T 0.126953 -1.1088e-05
12:63295131 A G 0.060765 -5.2807e-06
12:63303184 G A 0.934955 -6.9703e-05
12:63305381 C T 1.347744 -1.7085e-05
12:63305949 G A 0.020178 -9.7069e-06
12:63311148 C T 0.343906 2.2725e-05
12:63311967 A G 0.631840 -2.7916e-05
12:63312288 G A 0.609612 -8.0337e-07
12:63313021 T C 0.121068 -2.2605e-05
12:63316025 A C 0.192178 -5.2375e-06
12:63317126 A G 1.119670 -1.1375e-05
12:63318123 A G 0.191920 -1.4741e-05
12:63318213 G T 1.975582 -2.6652e-05
12:63335313 G A 0.037541 6.2945e-06
12:63337536 A G 0.515790 -1.2226e-05
12:63338618 C T 0.094100 -2.0694e-05
12:63339115 T G 0.179048 3.5010e-05
12:63351854 A G 0.038353 4.5113e-06
12:63352453 A G 1.900191 -2.7500e-05
12:63365624 C T 0.024836 2.4380e-06
12:63383601 C T 0.375340 5.8531e-06
12:63391074 T C 0.916626 2.4213e-05
12:63408446 A G 0.107431 1.7099e-05
12:63412321 T C 0.923572 1.7666e-05
12:63413273 C A 0.175655 7.5111e-07
12:63430245 A G 0.083115 2.1847e-06
12:63432573 C T 0.263731 -2.0834e-05
12:63445092 A G 0.218439 8.1137e-07
12:63445745 G A 0.034556 -8.7443e-06
12:63450335 G A 1.068598 -7.2769e-06
12:63452597 G A 0.035984 -5.3875e-06
12:63455928 T C 1.276892 9.4325e-09
12:63456443 T G 0.155640 -1.9866e-05
12:63469825 A C 1.359497 -2.6952e-07
12:63475448 G T 0.053190 -1.1236e-05
12:63479010 A G 0.150306 1.2036e-05
12:63481914 T G 0.705344 -1.4659e-05
12:63512592 C T 0.081742 -9.2338e-06
12:63518023 T C 1.174632 5.8764e-06
12:63519675 C A 1.688501 9.8404e-06
12:63523778 G A 0.267498 -8.8766e-06
12:63525369 C A 0.037724 1.4779e-05
12:63525638 C T 0.036956 -1.7446e-05
12:63541724 C T 0.020049 -9.6737e-06
12:63543693 T G 0.021055 7.8398e-06
12:63554097 T C 0.132352 -8.5658e-06
12:63556871 A G 0.216480 -2.2800e-05
12:63579216 T C 0.391265 -1.2582e-05
12:63587919 A G 0.031261 -1.1196e-05
12:63588558 A C 0.024445 -4.2560e-06
12:63598552 G A 0.047349 -2.1993e-05
12:63603178 G T 0.086372 -7.3380e-07
12:63608985 G A 0.437224 -2.1421e-05
12:63611353 C T 0.212948 -2.2436e-05
12:63614714 T C 0.080045 2.8195e-06
12:63631049 G A 0.819337 1.0019e-05
12:63652838 G A 0.198964 -8.5917e-06
12:63661203 G A 0.078852 1.3599e-06
12:63666496 C T 0.378040 -2.0669e-05
12:63671316 G A 0.308738 -1.5311e-05
12:63679095 G A 0.578041 -8.8882e-07
12:63686308 T G 0.244818 -3.3571e-05
12:63694385 C T 0.239011 1.5256e-05
12:63722665 T C 0.050460 -4.6064e-06
12:63722878 A G 0.031550 5.9349e-06
12:63722989 A G 0.393111 -2.8759e-05
12:63751911 G C 0.056723 -8.9698e-06
12:63752972 G A 0.087345 2.3286e-05
12:63754688 A C 0.224453 -1.2431e-05
12:63777473 A G 0.048111 5.8597e-06
12:63781650 A G 0.160948 -6.6174e-06
12:63781677 G A 0.766242 8.6861e-06
12:63790136 A G 0.077213 -4.7252e-06
12:63792080 G A 0.644144 3.6827e-05
12:63797160 T C 0.668946 -5.9810e-06
12:63805028 A C 0.059041 -2.0394e-05
12:63815854 T C 0.022806 3.0765e-07
12:63824807 C T 0.055213 2.5098e-05
12:63837433 A G 0.090010 -8.5039e-08
12:63841185 A G 0.153954 -1.0804e-05
12:63852162 A G 0.040951 1.1051e-05
12:63865420 C A 0.196442 2.4302e-07
12:63872678 A G 0.486022 -4.6676e-05
12:63878336 C T 0.122016 5.9024e-06
12:63893147 C T 0.043912 -3.7145e-06
12:63907112 C T 0.618258 5.0981e-05
12:63916870 T C 1.918785 -7.0263e-07
12:63917220 T C 0.360966 -1.2890e-05
12:63917772 C G 0.056995 -2.6484e-07
12:63921461 C T 0.080770 6.9799e-06
12:63926755 C T 0.756926 -8.2397e-06
12:63932323 C T 0.037643 1.0728e-05
12:63942707 T C 0.025723 3.1915e-06
12:63947016 T A 0.210493 -1.1789e-06
12:63949080 A C 0.737806 -9.9892e-06
12:63953114 G A 0.771015 -3.8187e-06
12:63954300 T C 0.300106 1.3681e-05
12:63972419 T C 0.083578 -1.1167e-05
12:63974439 T C 0.357631 -4.7780e-06
12:63975197 A T 1.064114 -1.8978e-05
12:63977171 A G 0.122261 2.5308e-06
12:63982989 T C 0.206957 -6.6632e-06
12:63990131 A G 0.055468 -2.0037e-05
12:64003068 A G 0.206325 -8.1319e-06
12:64008719 T C 0.376146 -9.8091e-07
12:64018203 G A 0.356920 -4.8805e-06
12:64018491 G A 1.238722 -1.6686e-05
12:64019352 C T 0.390099 1.2671e-06
12:64028097 A G 0.080144 4.7107e-06
12:64034292 C T 0.363509 -5.9052e-06
12:64045361 T C 0.436432 -9.6978e-06
12:64046578 A G 0.395518 -7.1916e-06
12:64048328 T G 1.179014 -1.3350e-06
12:64051243 C T 0.043800 -7.1029e-06
12:64051877 C T 0.454152 -1.0785e-05
12:64055792 G A 0.132936 5.8064e-06
12:64056787 A G 0.530158 -7.0733e-06
12:64058749 C T 0.309513 1.5775e-05
12:64060011 C G 0.874122 -1.0798e-05
12:64061385 T C 0.367402 -3.0806e-05
12:64062023 C A 0.389004 -3.3995e-05
12:64062132 A G 0.029276 6.1691e-06
12:64062979 G A 1.103429 -2.2497e-05
12:64063442 A C 0.391377 -2.7706e-05
12:64065298 G T 0.479229 -2.7845e-05
12:64072314 A C 0.387767 -3.1426e-05
12:64073227 T C 0.714942 4.4266e-06
12:64078216 A G 0.715346 4.5297e-06
12:64090440 T C 0.118355 8.5897e-06
12:64100769 A G 0.050164 -3.6749e-07
12:64114648 T C 0.043358 -4.4131e-06
12:64115931 G A 0.902408 -1.8646e-05
12:64115943 A G 0.033335 1.9374e-05
12:64118894 A G 0.131512 -3.6162e-06
12:64122721 T C 1.035236 -2.3957e-05
12:64131424 C T 0.919553 -1.8167e-05
12:64148395 G T 0.070407 -3.9640e-06
12:64149539 G A 0.141344 6.0364e-06
12:64150825 A G 0.593718 2.1963e-06
12:64153061 A G 0.088219 8.4049e-06
12:64153665 G A 0.089381 -7.6079e-06
12:64162394 A C 0.204176 -8.4712e-06
12:64169818 C G 0.063342 -2.2904e-05
12:64173807 A G 0.205404 -5.9866e-06
12:64178621 T C 0.052248 -4.4104e-06
12:64187737 T C 0.058684 -3.4826e-05
12:64198718 G T 0.085808 9.5263e-06
12:64199313 G T 0.046173 1.9977e-06
12:64209976 T C 0.320831 6.1015e-06
12:64210316 G A 0.072654 1.6997e-06
12:64221837 A G 0.276232 -1.3559e-06
12:64232082 C T 0.384863 -1.6342e-05
12:64234926 G A 0.171592 -1.3542e-05
12:64239261 G A 0.073147 -8.7727e-06
12:64246666 A G 0.085618 -1.2203e-06
12:64249164 A G 0.044663 -2.0241e-05
12:64253312 G A 0.033148 1.6546e-07
12:64262864 T C 0.058321 -3.3535e-05
12:64264658 T C 0.049457 5.0768e-06
12:64265927 A G 1.171269 -1.0937e-05
12:64268287 A G 0.065895 -1.4287e-05
12:64271397 T C 0.074718 -3.7371e-06
12:64273208 T C 0.036806 7.4366e-06
12:64274616 G T 0.116818 -4.9277e-05
12:64277177 C T 0.032037 6.9612e-06
12:64278102 T G 1.771865 -1.1560e-05
12:64279783 T G 0.030388 -2.7803e-05
12:64281052 C T 0.153655 -3.3089e-05
12:64289354 G A 0.281475 -2.8522e-05
12:64291124 A C 0.832640 -2.4085e-05
12:64293646 T C 0.106431 4.2443e-06
12:64293709 G A 0.044660 -1.6006e-06
12:64295786 G T 0.047846 -8.7117e-06
12:64307436 A G 0.744932 -2.1283e-05
12:64307838 T C 0.540745 -4.1486e-06
12:64310396 C A 0.328430 2.7288e-05
12:64311518 G A 0.128071 -3.1535e-05
12:64312610 T G 0.293350 -1.1564e-06
12:64314333 G A 0.028412 1.2031e-06
12:64315157 T G 0.195928 -1.7780e-05
12:64316437 C T 0.745367 8.4637e-06
12:64319140 G A 0.067364 2.1438e-05
12:64321487 T C 0.097361 8.9627e-06
12:64322873 C T 0.195867 2.4287e-05
12:64326166 T C 0.031136 -6.8859e-06
12:64328158 G A 0.101658 1.1093e-06
12:64333645 A G 0.618030 4.3886e-05
12:64336805 T C 0.331785 5.6979e-07
12:64341105 G A 0.683783 4.1106e-05
12:64346917 T C 0.023741 -1.5997e-05
12:64347029 G A 0.908443 4.7356e-05
12:64350526 G A 0.083129 -5.9984e-06
12:64354224 C T 0.035256 1.8182e-05
12:64358475 A G 0.063430 2.0622e-05
12:64360698 C T 0.034950 9.3911e-06
12:64383670 C T 0.832117 -3.7901e-06
12:64386017 A G 1.833072 -4.2938e-06
12:64388009 G A 0.061775 -1.7654e-06
12:64388684 G A 0.074698 2.0384e-05
12:64389009 A C 0.080032 -1.2787e-05
12:64402510 A G 0.842337 -1.4665e-05
12:64416575 T C 0.104776 -9.1163e-06
12:64427209 G T 0.948044 -1.9837e-06
12:64428793 G A 1.007476 -9.4627e-06
12:64436225 A G 1.230794 -1.1351e-05
12:64443651 G T 0.550785 8.3728e-06
12:64447812 G C 0.126643 -1.0377e-05
12:64461311 C T 0.141263 1.2962e-06
12:64463842 C G 0.036150 1.0421e-05
12:64468763 A G 0.442796 -7.0629e-06
12:64470011 T G 0.037833 6.2331e-06
12:64475647 G A 0.155858 -1.2920e-05
12:64483363 A G 0.107982 -7.0507e-06
12:64484714 T C 0.347387 -5.4996e-06
12:64485153 A G 0.025604 -7.2159e-06
12:64488999 G A 0.069421 -1.1950e-05
12:64490314 G A 1.881543 -4.0275e-06
12:64491981 G A 0.061234 8.0786e-06
12:64492663 G A 0.051028 -5.9233e-06
12:64513965 C G 0.084866 7.3844e-06
12:64519806 C T 1.005453 3.0588e-06
12:64521724 G A 0.022340 -5.6903e-07
12:64537592 T G 0.026230 -1.7422e-05
12:64538378 A G 0.475050 -2.7220e-06
12:64540232 C T 1.183852 6.4287e-06
12:64543190 G A 1.118977 2.0040e-06
12:64546410 G A 0.994417 -8.0250e-07
12:64550773 A G 0.063373 2.5545e-05
12:64550853 A G 0.031962 1.9375e-06
12:64552185 G A 1.011053 1.0969e-05
12:64565680 A G 0.071760 -8.0431e-06
12:64571129 A G 0.137122 -1.0037e-06
12:64572916 T C 0.077020 -1.5321e-05
12:64577828 A G 0.065372 9.4874e-06
12:64581987 A G 1.210235 -5.1086e-06
12:64604793 C T 1.575961 4.2151e-06
12:64607264 A G 0.115281 -4.7383e-06
12:64610794 G C 0.047961 6.9086e-07
12:64611984 C T 0.048519 -2.7359e-06
12:64612523 T C 0.327134 2.3915e-06
12:64612871 G A 0.041158 1.0662e-06
12:64616639 G A 0.081130 -1.9610e-05
12:64624249 C A 0.041151 1.1075e-05
12:64624551 T G 0.071559 -1.5507e-05
12:64631734 A G 0.118868 7.3276e-06
12:64643358 C T 0.464776 -1.9283e-05
12:64673009 C T 1.598709 -1.7414e-06
12:64695735 C T 1.592817 2.8090e-07
12:64717817 C A 0.682127 1.9692e-05
12:64718923 C G 0.100240 1.5186e-06
12:64719340 C A 0.797051 -2.5474e-05
12:64721361 G A 0.049665 -1.8219e-05
12:64730357 T C 0.044850 2.8702e-06
12:64730506 G A 1.215692 3.5811e-05
12:64732294 G A 0.560570 2.8793e-05
12:64732606 A G 0.235669 2.8640e-06
12:64745560 T C 0.047101 -1.5035e-06
12:64746833 T C 0.223494 -1.0033e-05
12:64758720 T C 0.221804 1.0147e-05
12:64768021 T C 0.106642 -1.8700e-05
12:64769901 C T 1.144540 -1.6901e-05
12:64773528 G A 0.065110 -1.5334e-05
12:64777704 A G 1.844292 4.0986e-05
12:64788075 G A 0.216365 1.4933e-05
12:64788087 A G 0.511731 4.9828e-05
12:64789871 G T 0.274532 1.1158e-05
12:64792991 G A 0.037316 -2.0559e-05
12:64797405 C T 0.528975 -2.1656e-05
12:64804846 T G 0.025135 2.4112e-07
12:64806859 G A 0.183376 9.5505e-06
12:64817612 C A 0.297008 3.5687e-05
12:64843130 T C 0.078866 -2.6663e-05
12:64855927 T G 1.840246 1.2573e-05
12:64863191 A G 0.069968 7.1974e-06
12:64864660 C T 0.077424 1.0246e-05
12:64881451 G A 0.034032 2.2394e-05
12:64884908 A G 0.052792 1.6200e-05
12:64885951 T C 1.119694 -1.8397e-05
12:64896548 A G 0.119599 1.8933e-05
12:64905033 C T 0.603659 5.0701e-06
12:64905388 A G 0.160043 1.8692e-05
12:64913237 T G 0.581380 3.6990e-05
12:64914794 A G 0.100414 -1.6460e-05
12:64915197 C T 0.873720 1.4856e-05
12:64915440 A G 0.234268 -2.5520e-05
12:64918346 A C 0.037660 -1.8315e-06
12:64920818 G A 1.123434 2.0181e-05
12:64926748 T G 0.236199 5.2391e-06
12:64934021 T C 0.026593 -5.0534e-06
12:64938525 G T 0.178124 6.6316e-07
12:64942458 T C 0.861807 1.9051e-05
12:64949190 G A 1.207886 1.2247e-05
12:64954564 A G 1.299864 -6.0217e-06
12:64960786 C T 0.165367 1.7346e-05
12:64961037 A G 0.162665 1.1394e-05
12:64961684 C G 0.891209 5.0886e-05
12:64970135 G T 0.108607 6.5042e-06
12:64971147 A G 1.149517 4.7864e-05
12:64984369 T C 1.096378 1.7037e-05
12:64986735 T C 1.864534 1.2808e-05
12:65002969 G T 0.879905 1.6242e-05
12:65010323 T C 0.054829 -4.7337e-06
12:65018137 C T 0.201776 1.3545e-05
12:65024397 G A 1.591430 9.4073e-06
12:65025916 T G 0.147100 -2.3987e-05
12:65030014 C A 0.023724 -1.2230e-05
12:65030890 A G 0.336593 -4.4073e-05
12:65038015 C G 0.203343 -2.9958e-05
12:65040623 A G 0.085240 -9.0705e-07
12:65043774 T G 0.026675 2.5661e-05
12:65044814 T G 0.732373 3.0671e-05
12:65058975 G A 0.051881 2.5782e-05
12:65060313 A G 0.089657 -2.6913e-05
12:65068169 A G 0.021728 -8.6089e-06
12:65071528 G T 0.070397 -1.3603e-05
12:65079388 C T 0.201589 -3.1066e-05
12:65081439 C T 0.022898 5.4063e-06
12:65082330 A G 0.930919 5.6496e-05
12:65087845 A G 0.246341 -2.3819e-05
12:65088155 G A 0.100132 -1.1918e-05
12:65089424 G A 0.083945 2.4999e-06
12:65090056 A G 0.117090 -2.3566e-06
12:65091031 A G 0.296441 -2.7648e-06
12:65091405 T C 0.118701 -1.5338e-05
12:65099183 T C 0.105119 -2.5483e-05
12:65110808 A G 0.022408 3.6726e-05
12:65114646 G C 0.044249 7.5696e-06
12:65114763 G T 0.175342 -2.6201e-05
12:65133644 G C 0.955235 2.4493e-05
12:65143382 G A 0.831267 -2.8732e-05
12:65151942 T C 0.085417 6.3767e-06
12:65164470 T C 0.041301 -7.9544e-08
12:65178155 T C 0.107944 -5.0869e-06
12:65180093 T G 1.155338 3.0394e-05
12:65184236 T C 0.271442 -4.5424e-06
12:65194793 A G 0.107530 -3.5818e-06
12:65202269 T C 0.163980 -4.3390e-05
12:65203978 T C 0.074320 -5.0091e-06
12:65210368 A G 0.054744 4.3152e-06
12:65212763 T C 1.237529 6.2897e-05
12:65214248 G A 0.020885 4.4202e-05
12:65219960 G A 0.047968 6.6368e-07
12:65224174 G A 0.254256 -1.0809e-05
12:65232699 T C 0.228376 5.6345e-06
12:65252118 G A 0.258461 -2.0479e-05
12:65255453 A C 0.064600 7.0520e-06
12:65258882 A G 0.021545 1.4147e-05
12:65261523 T C 0.046775 -3.8334e-05
12:65269030 T C 0.020198 -2.8759e-06
12:65269047 A G 0.062989 8.3794e-06
12:65270150 G A 0.480276 -1.2000e-05
12:65276032 G A 0.968025 -8.9809e-06
12:65285959 G T 0.648380 1.5075e-05
12:65299765 C T 1.479168 -1.2612e-06
12:65305966 G A 1.349821 5.2039e-07
12:65312992 C T 0.022718 -7.9147e-06
12:65331039 A C 0.061384 -2.2409e-06
12:65335459 G A 0.136513 -2.1312e-05
12:65337076 C T 0.875607 -2.3972e-05
12:65349306 A G 0.043990 -7.7342e-06
12:65351992 A G 0.919921 -1.8448e-05
12:65363553 A C 0.027726 -1.9751e-05
12:65366351 T C 0.053568 2.2069e-05
12:65366603 G A 0.291970 3.2792e-05
12:65380446 G A 0.386842 5.8279e-06
12:65383970 T C 1.184981 3.6009e-06
12:65384562 A G 0.053462 -1.7510e-05
12:65384706 A G 0.228138 -1.6528e-05
12:65385026 G A 0.896724 -1.9937e-04
12:65389598 G A 0.047237 -5.6596e-05
12:65390242 T G 1.136404 -3.9524e-05
12:65391366 T C 0.133406 -1.4701e-05
12:65391905 T C 0.408682 4.6603e-05
12:65393186 C T 0.545015 3.5449e-05
12:65397926 A C 0.059993 -1.4259e-05
12:65400292 G T 0.124117 2.2986e-05
12:65403076 C T 0.247864 1.9066e-05
12:65405314 G C 1.256744 -1.8630e-05
12:65406133 C A 0.201681 1.2306e-05
12:65408219 T C 0.029028 -1.5756e-05
12:65417419 T C 0.101400 -9.1624e-06
12:65445859 G T 0.747556 -1.0543e-05
12:65454051 C T 1.266611 -1.9206e-05
12:65462623 G A 0.050028 -5.8311e-06
12:65463260 G A 0.072522 1.7263e-05
12:65487695 C A 1.141191 -2.3984e-05
12:65488102 G A 0.036466 1.5367e-06
12:65491784 A G 0.038955 -2.6855e-06
12:65501698 T C 0.036480 -9.3699e-06
12:65502458 T G 0.132875 1.0520e-05
12:65503954 G A 0.122615 -1.6259e-05
12:65516803 C T 0.045150 -2.0672e-05
12:65518055 T C 0.055006 -4.7603e-06
12:65518773 A G 0.182247 6.0783e-06
12:65523392 T C 0.060836 -9.7220e-06
12:65526119 T C 0.106894 4.7669e-05
12:65534513 A G 0.040084 -4.6641e-06
12:65534624 A C 1.455144 -1.3543e-05
12:65542654 C T 1.458099 -1.3754e-05
12:65544950 G T 0.108842 -6.8930e-06
12:65554176 G T 0.055264 1.6929e-05
12:65592085 C A 1.184019 -2.3419e-05
12:65600807 G A 0.042005 5.5916e-06
12:65604694 T C 0.182448 8.1094e-05
12:65609390 T G 0.138342 -4.1869e-05
12:65612499 A G 0.649217 1.5520e-05
12:65625955 C T 0.032152 8.1321e-07
12:65642763 C T 0.198206 -8.6883e-06
12:65656537 A G 0.094029 -1.0541e-05
12:65658841 C A 0.136615 1.1426e-05
12:65663192 A G 0.048883 1.1636e-05
12:65667066 T C 0.116332 -1.2347e-05
12:65669150 A G 0.020501 1.1854e-05
12:65675628 C T 0.636151 -5.0221e-06
12:65677148 G A 0.224249 -6.0454e-06
12:65686882 A C 0.074388 -5.5685e-08
12:65691696 G T 0.183342 -4.7800e-06
12:65707367 G C 0.023700 -3.3063e-06
12:65715189 A C 0.050297 2.9866e-05
12:65715884 T C 0.093740 -9.2462e-06
12:65718299 G T 0.233643 2.8633e-05
12:65727258 C A 0.097928 6.6119e-06
12:65729263 T C 0.072702 1.6347e-06
12:65732301 G A 0.745656 -6.7968e-05
12:65756715 G A 0.031088 2.3648e-05
12:65774391 G A 0.125946 -4.8887e-05
12:65783378 C T 1.250502 5.7253e-05
12:65784001 C A 0.036055 -9.2261e-06
12:65823190 A G 0.045734 -2.5845e-05
12:65842258 G A 1.268521 -5.2486e-05
12:65855770 C A 0.052242 -1.2236e-06
12:65856899 T C 0.899076 -8.7595e-05
12:65894817 C A 0.767537 -4.2379e-05
12:65900806 C T 0.031363 -3.8449e-05
12:65905126 T C 0.651715 3.6265e-05
12:65905668 C T 0.271574 -3.5250e-05
12:65917502 C T 0.542792 -5.9121e-06
12:65923839 T C 0.032564 -5.0776e-06
12:65928304 A G 0.023738 -3.1713e-06
12:65930145 A G 0.170076 -2.2649e-05
12:65930654 T C 0.453037 1.2180e-05
12:65932627 G A 0.025560 -4.4876e-06
12:65933386 G C 0.052425 1.5815e-05
12:65935024 C T 0.081320 -1.4501e-05
12:65937039 A G 0.081042 3.3343e-07
12:65940039 A G 0.337327 5.2589e-06
12:65980433 C T 0.054720 1.0199e-05
12:65983158 T C 1.423458 -3.9686e-05
12:65991966 C T 1.670741 -7.8676e-06
12:65995226 C T 0.142459 1.2916e-05
12:66005077 T C 0.029857 -1.1499e-06
12:66010400 G C 0.024163 -1.7939e-05
12:66017506 T C 0.165017 -4.1650e-05
12:66021995 T G 1.609337 -1.2088e-05
12:66023581 G A 0.033430 4.8204e-06
12:66025233 G C 0.568314 -1.3305e-05
12:66028857 T C 0.024523 2.2515e-07
12:66032188 G A 0.080668 -1.2232e-05
12:66032925 T C 0.089949 1.1284e-05
12:66036250 C T 0.034678 5.5489e-06
12:66036340 T G 0.073089 -2.5227e-05
12:66045755 G A 0.107244 6.4958e-06
12:66046302 G C 0.032057 5.2456e-06
12:66049019 A G 0.096987 1.0394e-05
12:66057852 A C 0.149732 2.8711e-05
12:66074273 G A 0.073555 -2.5188e-06
12:66078299 A G 1.813136 7.4130e-06
12:66081782 T C 0.026821 -2.5338e-06
12:66084163 G A 0.038020 1.9347e-05
12:66090974 C T 0.051439 -1.5253e-06
12:66098877 G A 0.076999 1.4100e-05
12:66106196 C A 0.104402 -2.3230e-05
12:66107157 A G 0.060921 3.0035e-06
12:66107437 G T 1.918510 7.0938e-07
12:66112855 C T 0.110491 -1.9621e-06
12:66114630 G A 1.847409 4.0024e-06
12:66114854 A G 0.201150 6.2932e-06
12:66117558 A G 1.739699 8.1105e-06
12:66117678 G T 0.645796 -6.3877e-06
12:66120654 C T 0.282535 3.9778e-06
12:66122232 A G 0.130676 5.2770e-06
12:66125067 T C 0.062587 -7.7208e-06
12:66127948 C T 1.224704 5.6536e-06
12:66129791 C T 0.023969 -4.0438e-06
12:66130919 T C 0.138397 3.1666e-06
12:66134754 T G 0.064654 -5.9484e-05
12:66139696 A G 0.448562 -1.6618e-05
12:66141225 A G 0.088436 1.6736e-05
12:66144768 G T 0.169104 -3.0285e-06
12:66144882 C G 0.020171 8.1752e-06
12:66149074 G A 0.858839 -6.7122e-06
12:66157864 T C 0.065549 -5.7980e-06
12:66159224 T C 0.042008 2.7770e-05
12:66160340 A C 0.332210 6.8450e-06
12:66160971 G A 0.938293 -4.0203e-05
12:66161344 A C 0.517300 -4.0032e-05
12:66162603 G A 0.108193 -2.4624e-06
12:66162994 C T 1.679638 9.9731e-06
12:66169943 G C 0.144989 1.9937e-05
12:66174894 C G 0.201613 -1.1927e-05
12:66175765 G A 0.043589 6.9768e-06
12:66180277 A G 0.051888 -5.9171e-05
12:66184821 T C 0.058178 9.5375e-06
12:66191529 T C 0.023816 -3.5872e-05
12:66194867 C A 0.106982 -3.9870e-06
12:66197921 A G 0.050355 3.1299e-06
12:66198480 T C 0.038795 2.0957e-08
12:66198810 T C 0.025951 -3.0270e-05
12:66224461 C A 0.050481 1.3922e-05
12:66227257 T C 0.069091 1.2031e-06
12:66231117 C T 0.143755 -5.0276e-06
12:66233124 G A 0.038224 1.9577e-06
12:66241372 T C 0.152241 -5.0192e-06
12:66244001 A G 0.071236 5.3814e-06
12:66250940 G T 1.720038 1.0654e-05
12:66264080 T C 0.027409 4.0930e-06
12:66265118 T C 0.127595 -6.1789e-06
12:66272282 A G 0.089538 -9.3636e-06
12:66282644 T C 0.021834 -1.6312e-05
12:66297811 T C 0.285945 1.5097e-05
12:66302289 T C 0.081076 -2.0337e-05
12:66309937 T C 0.059480 1.8268e-05
12:66309998 T C 0.197397 2.8228e-06
12:66324879 T C 0.053921 -3.2388e-05
12:66329978 A C 0.049338 6.9780e-06
12:66333545 T C 0.055421 6.8385e-06
12:66337026 G A 0.031278 -2.8093e-05
12:66338582 T C 0.072790 1.5394e-05
12:66342117 A G 0.212135 1.1724e-04
12:66343400 C G 1.023918 2.2162e-05
12:66344706 G A 0.091618 5.5662e-05
12:66346714 C T 0.341947 -1.6225e-05
12:66351826 C T 1.019345 2.6701e-05
12:66358347 T C 0.984521 3.2192e-05
12:66358571 A C 0.120816 -1.6950e-05
12:66359752 A C 1.031666 3.6366e-05
12:66360274 C T 0.370700 -6.8663e-06
12:66361242 T C 0.066790 -9.1353e-06
12:66364509 C T 0.403311 -6.5635e-06
12:66370461 T G 0.029381 1.9082e-05
12:66382001 T C 0.067983 2.3988e-05
12:66383738 G A 0.388899 -1.1341e-05
12:66383817 C T 0.203459 6.2261e-05
12:66384885 A G 0.456950 -1.9700e-05
12:66392634 C T 0.040488 -8.9772e-06
12:66394594 G T 0.074225 1.6804e-05
12:66394664 T C 1.225075 2.8709e-06
12:66394892 C T 0.063247 4.5655e-06
12:66396059 A G 0.093859 1.3081e-05
12:66401444 G A 0.265251 1.0581e-05
12:66401521 A C 0.581509 2.2744e-05
12:66407417 T G 0.408574 -2.5352e-05
12:66414727 G T 0.131784 -1.5895e-05
12:66421161 C T 0.056617 -2.3798e-06
12:66421294 G A 0.744129 4.1205e-06
12:66421373 C A 0.075017 1.2883e-05
12:66421922 G C 0.064930 3.4029e-06
12:66422374 A G 0.622093 -2.7445e-06
12:66424265 T C 0.187442 5.9787e-06
12:66424504 T C 1.747536 -5.5566e-06
12:66446905 G T 0.555609 3.3248e-06
12:66452879 T C 1.365739 -1.7005e-05
12:66453674 T C 0.422975 3.3669e-05
12:66453892 G A 0.037208 -1.3325e-05
12:66454490 C T 0.575396 1.6294e-06
12:66459794 G A 0.694601 1.5693e-06
12:66464890 G A 1.289614 3.8957e-06
12:66474214 T C 0.054516 6.2535e-06
12:66476863 G A 0.035423 -1.7606e-06
12:66482798 A G 0.059215 1.9890e-05
12:66496635 T G 0.036840 4.7657e-06
12:66496869 G T 0.870103 -2.3222e-06
12:66503272 C T 0.093182 -1.7492e-05
12:66506631 C T 0.733400 2.9251e-06
12:66509650 T C 1.949203 7.7673e-08
12:66512866 A C 0.118562 1.4790e-06
12:66513304 C T 0.081198 -9.0371e-06
12:66525687 A C 0.092564 4.1856e-05
12:66535725 C T 0.026321 -1.8651e-05
12:66537283 A C 0.346105 2.1934e-06
12:66538660 G T 0.093743 4.2980e-05
12:66543913 C A 0.033121 -3.1931e-06
12:66546100 G A 0.852308 5.4104e-06
12:66550554 C T 0.056386 5.3395e-06
12:66553714 G A 0.121595 2.1602e-06
12:66560813 G T 0.059351 9.1444e-06
12:66573061 T C 0.137747 -6.2422e-06
12:66578300 C T 0.693224 1.5482e-05
12:66579559 T G 0.023493 -6.1959e-06
12:66580877 G C 1.408461 1.5288e-06
12:66597527 G A 0.034971 2.6215e-06
12:66600751 A G 0.102246 7.7885e-06
12:66605054 T C 0.022962 -6.8778e-06
12:66618317 G A 1.327852 4.5081e-06
12:66618982 T G 0.069312 3.8032e-06
12:66633164 A G 0.106071 3.2710e-05
12:66635703 G T 0.181503 -6.0182e-06
12:66636580 A G 0.135850 -1.4828e-06
12:66637485 T C 0.084135 1.2783e-05
12:66642423 G A 0.069101 -1.2809e-06
12:66642476 C G 0.186079 1.0038e-05
12:66644111 C T 0.179959 2.1946e-05
12:66646981 G A 0.133151 1.9962e-05
12:66647206 C T 0.459619 3.8422e-06
12:66649228 C T 0.026787 -6.9280e-06
12:66650716 T C 0.066569 2.3135e-05
12:66653685 T C 0.160846 2.6951e-05
12:66658421 C A 1.050664 -2.5985e-05
12:66658641 T G 0.444806 1.5319e-06
12:66663350 T C 0.123896 5.8368e-06
12:66664573 G A 1.025063 -1.9311e-05
12:66672379 T C 0.040655 -8.5862e-06
12:66672422 C T 0.116386 3.3368e-06
12:66673019 T C 0.049144 -1.8389e-06
12:66674549 T C 0.053622 2.0099e-05
12:66675162 T G 0.489197 2.3636e-05
12:66698895 C T 1.057188 -1.8590e-05
12:66702806 C T 0.052799 8.2902e-06
12:66704225 G A 0.065960 1.5641e-05
12:66708507 C G 0.024758 -1.8644e-07
12:66713060 A C 1.471215 -3.0295e-06
12:66715573 A G 0.054737 1.3308e-05
12:66717202 T C 0.023928 -4.7124e-06
12:66719795 C T 1.021755 -2.5748e-05
12:66725137 T C 0.076132 -1.1580e-05
12:66725202 T C 0.395430 -2.5089e-06
12:66742183 G A 0.888615 4.5499e-05
12:66749835 A C 0.092683 -1.2433e-04
12:66756224 T C 0.048883 -4.9674e-06
12:66759999 C T 0.122179 -2.2639e-06
12:66762242 A G 0.149701 -2.6117e-06
12:66770572 T C 0.023401 -1.0873e-05
12:66773075 T C 0.024469 6.7731e-06
12:66822620 T C 1.262069 -1.4500e-04
12:66825205 T C 0.389541 5.1860e-05
12:66833383 G T 0.084860 2.1235e-05
12:66836183 C T 0.061489 2.5799e-05
12:66839047 C A 0.081018 -8.8278e-07
12:66844882 A G 0.035953 1.8734e-05
12:66849578 A G 0.547368 -4.7710e-05
12:66854780 T C 0.830424 5.5212e-06
12:66855700 G A 0.465949 2.1640e-06
12:66859604 A G 0.069717 -2.9176e-05
12:66863855 T C 0.821220 9.0920e-06
12:66864304 G A 0.060544 -5.1690e-06
12:66877068 T C 1.368646 -2.6028e-05
12:66887206 G C 0.260212 2.4217e-05
12:66889425 T C 0.312916 -1.3876e-05
12:66889555 G A 0.128670 -1.5938e-05
12:66892108 A G 0.068867 5.1082e-07
12:66910150 T C 0.438818 1.3435e-05
12:66910393 C A 0.257380 3.6537e-06
12:66914523 A G 0.924157 1.8033e-05
12:66928220 G A 0.035124 1.7479e-05
12:66935080 A G 1.232211 -6.9794e-07
12:66939316 G C 0.057896 1.1283e-05
12:66940372 G T 0.058746 1.0133e-05
12:66942060 A G 0.066385 -3.3864e-06
12:66943456 A G 0.068547 2.4696e-05
12:66962604 T C 0.097973 -3.2809e-05
12:66964811 T C 0.823206 -2.2079e-05
12:66964847 A G 0.300340 -1.6071e-05
12:66965303 C T 0.271088 1.7996e-05
12:66966001 C T 0.131638 -1.4954e-06
12:66983624 T C 0.034073 5.2473e-06
12:66986017 T C 0.535373 -8.7576e-06
12:66992962 C A 0.206451 -1.4171e-05
12:66993321 C T 0.118688 1.7258e-06
12:66994814 A C 1.141558 -8.6894e-06
12:66997225 C T 0.096229 -1.4478e-05
12:66999728 G A 0.758245 4.6589e-07
12:67021323 C T 0.498553 1.2616e-05
12:67021548 T G 0.054530 4.5734e-07
12:67024361 G T 1.419276 -4.0777e-06
12:67026369 C G 0.044238 -3.0048e-05
12:67033763 T C 0.041321 1.2788e-06
12:67040371 T C 0.023870 2.3886e-06
12:67041581 C T 0.052888 -9.4663e-06
12:67042889 C T 0.183006 -3.3387e-05
12:67044884 G A 0.099710 1.5046e-05
12:67045248 G A 1.171477 1.1026e-05
12:67049079 C A 0.102535 -2.8132e-05
12:67051044 T C 0.191981 3.0962e-06
12:67051225 C T 0.224487 1.9289e-05
12:67053882 C T 1.623391 1.0990e-05
12:67056831 G T 0.626975 4.1819e-06
12:67064405 C T 0.967182 1.4782e-05
12:67064646 C T 0.499584 1.7274e-05
12:67068708 A G 0.027953 -1.5884e-06
12:67071424 C T 0.348512 1.7739e-05
12:67076401 T C 0.093533 1.6187e-05
12:67076575 A C 0.263330 3.4088e-05
12:67076964 T C 0.085710 -1.5646e-05
12:67079445 T C 1.532218 4.4532e-05
12:67082433 C T 0.198223 4.9232e-05
12:67094843 C A 0.243006 -2.3270e-05
12:67095378 G A 0.143167 5.4023e-05
12:67095645 G A 0.029266 1.6779e-05
12:67101940 A G 0.294428 9.7033e-06
12:67109324 A G 0.750110 -2.2144e-05
12:67117691 C A 0.391874 3.3065e-05
12:67125067 C T 0.740328 -2.1989e-05
12:67125818 T C 0.301197 -2.5531e-05
12:67128208 A G 0.055560 2.1183e-05
12:67130634 C T 0.299926 5.1943e-05
12:67136166 C T 1.094331 1.3668e-05
12:67136579 A G 0.132345 -8.6049e-06
12:67137168 C A 0.040019 -4.1038e-07
12:67147444 A C 0.082690 -5.4958e-07
12:67149361 G A 1.229750 1.2322e-05
12:67149638 A G 0.324965 2.3807e-05
12:67169731 C T 0.747757 -2.4882e-05
12:67169985 C T 0.072093 4.5321e-06
12:67176792 C T 0.056641 2.0327e-05
12:67178282 C T 0.686088 -3.2191e-06
12:67180979 T C 0.071294 1.5770e-05
12:67188694 A G 0.095878 5.9277e-06
12:67189993 A G 0.305545 -8.6772e-06
12:67192442 T C 0.759276 3.5858e-05
12:67195537 T C 0.187922 1.9528e-05
12:67197631 C G 0.616537 5.0179e-05
12:67206670 T C 0.616962 -4.3362e-05
12:67207064 G A 0.975834 -5.0876e-06
12:67207137 A G 0.057858 -2.3736e-05
12:67207487 A G 0.083136 1.3281e-05
12:67207489 G A 0.346082 3.7916e-05
12:67222055 G A 0.739370 -6.1723e-06
12:67223309 T C 0.096025 4.6291e-06
12:67228197 G T 0.062710 1.9996e-05
12:67231671 C T 0.678241 -5.8648e-05
12:67247520 T C 0.295288 7.6746e-06
12:67248731 T C 0.025080 6.9029e-07
12:67253894 T C 0.471606 6.3726e-05
12:67256513 T C 0.194531 5.1368e-05
12:67262772 G T 1.760408 -2.3565e-06
12:67264710 C T 0.029140 9.7810e-06
12:67265481 A G 0.030748 2.3015e-05
12:67268100 G T 0.208640 6.1433e-05
12:67271855 T C 0.043249 2.4046e-06
12:67279249 G A 0.032380 1.6781e-05
12:67280830 C T 0.564303 -3.8368e-05
12:67280966 T C 0.119245 3.7764e-06
12:67281458 C T 0.044415 -1.1241e-05
12:67287082 G A 0.031418 1.4683e-05
12:67288719 A G 0.761890 -2.1386e-07
12:67291373 A G 0.281944 -2.5314e-05
12:67294461 T G 0.135044 -2.1045e-05
12:67295238 C T 0.357247 -2.0933e-06
12:67302012 G A 0.096463 -3.7327e-06
12:67311876 C A 0.064641 1.0824e-05
12:67316133 A C 0.030612 1.2170e-05
12:67317131 G A 0.097762 -1.0242e-05
12:67318990 G A 0.465609 3.6210e-07
12:67325945 A G 0.134184 -3.9593e-05
12:67330284 G A 0.056593 1.9524e-05
12:67336839 T C 0.136431 1.0327e-05
12:67340896 C T 0.891940 -1.5580e-05
12:67348491 C A 0.027807 1.3128e-05
12:67349831 C A 0.503058 2.0600e-07
12:67349903 A G 0.145149 -3.6791e-05
12:67358128 G A 0.546351 1.0151e-05
12:67365344 C T 0.700612 7.5025e-06
12:67369920 T C 1.554256 -4.4190e-06
12:67370454 T C 0.265900 2.5992e-06
12:67370814 T C 0.028603 3.3443e-05
12:67381992 G A 0.975198 -1.1012e-05
12:67383974 C T 1.241782 -7.7801e-06
12:67390890 G T 0.214903 -2.0350e-05
12:67393087 G T 0.161971 8.7621e-06
12:67401598 T C 0.054146 -2.7803e-06
12:67404050 G T 0.740247 -1.3059e-05
12:67410914 C T 0.042505 -5.3374e-06
12:67411355 A C 0.064739 -4.3040e-06
12:67413097 T G 0.245202 -1.6667e-06
12:67418307 T C 0.244964 7.3940e-06
12:67425535 G A 1.160995 -1.9087e-05
12:67432707 C G 0.098387 -1.7699e-05
12:67434448 T G 0.588873 4.3120e-06
12:67437499 A G 1.897050 3.8249e-05
12:67439473 G A 0.032652 -4.5918e-06
12:67440573 A G 0.946276 -8.8659e-07
12:67441837 T C 0.081120 -1.3132e-05
12:67442148 T C 0.547215 3.6619e-06
12:67446262 A G 0.043460 -1.1855e-05
12:67461802 C T 1.716506 5.8013e-06
12:67463809 G A 0.043426 8.0025e-06
12:67464997 C G 0.291015 4.4857e-06
12:67469641 C A 0.039027 -2.8887e-06
12:67475906 A C 0.887768 6.1893e-05
12:67502795 G A 0.080209 2.0239e-06
12:67505630 C T 0.171341 -1.1910e-05
12:67510774 T C 0.068571 -9.0415e-06
12:67516396 G A 0.209126 3.4316e-06
12:67518234 G T 0.033781 -2.8368e-05
12:67527018 A C 1.596115 -1.8092e-07
12:67536262 A G 1.895663 1.0344e-05
12:67541756 G A 0.153696 -8.5792e-06
12:67546209 G A 0.129999 1.3940e-05
12:67548425 A G 0.083262 -3.4176e-07
12:67556177 G C 0.082079 -1.5290e-06
12:67559688 A G 0.205234 -7.9800e-08
12:67559774 G C 0.027726 -1.1643e-05
12:67561088 C T 0.046108 1.2608e-05
12:67563288 G A 0.084951 -4.7541e-06
12:67580615 C T 0.041410 -7.3306e-06
12:67588663 A G 0.074575 9.0142e-06
12:67593805 G A 0.061037 2.5884e-05
12:67594911 G A 0.219737 8.3741e-06
12:67610856 C G 0.041678 3.5635e-05
12:67612490 C T 0.074337 -1.4259e-06
12:67613547 G A 0.034233 -2.5276e-05
12:67615166 G A 0.021133 -3.6338e-06
12:67628831 T C 0.570208 -1.0593e-05
12:67633575 T C 0.021092 6.0462e-06
12:67634643 C T 0.285803 2.4546e-06
12:67643972 T C 0.086876 5.8852e-07
12:67647792 A G 0.054384 2.7897e-05
12:67680831 G A 0.239609 2.6315e-05
12:67684435 C T 1.428381 -5.0618e-06
12:67684536 G A 0.108199 -6.5500e-06
12:67686288 T G 0.169230 -2.1367e-06
12:67687571 C T 1.312811 -2.8083e-06
12:67710907 G A 1.203598 -4.6453e-06
12:67712978 G A 0.109216 5.7900e-06
12:67717207 A G 0.019933 1.1819e-05
12:67740080 A G 0.151768 -6.0708e-07
12:67752363 G A 0.053792 3.7403e-06
12:67752404 C T 0.126960 -2.5012e-05
12:67754686 C G 0.061853 6.1916e-06
12:67763640 C A 0.031057 4.9499e-06
12:67782935 A G 0.207427 -9.7302e-06
12:67786427 C A 1.233704 1.9170e-05
12:67798611 T C 0.303621 1.8649e-05
12:67805364 G A 0.099030 8.7329e-06
12:67806049 G T 1.545352 8.4337e-06
12:67813257 C T 1.434307 1.3350e-05
12:67821545 A G 0.086345 -5.4364e-06
12:67821985 C G 0.037262 6.8784e-06
12:67826675 T C 0.101593 -1.1206e-05
12:67830272 C A 0.198624 -1.4756e-05
12:67834064 G A 0.020249 5.5555e-06
12:67835661 C T 1.777784 5.0910e-06
12:67836649 G T 0.045010 -2.9553e-06
12:67837114 C T 1.165072 -1.9631e-05
12:67840389 G A 0.124739 1.7660e-05
12:67844820 A G 0.051528 -1.0234e-06
12:67848704 T C 0.071532 -9.6286e-06
12:67851214 G C 0.221356 -5.2148e-06
12:67867814 A G 0.265574 -1.2836e-05
12:67876992 A G 0.051793 -1.3533e-05
12:67877400 G A 0.207219 5.8907e-06
12:67881144 G A 1.939619 2.1037e-06
12:67890065 T C 0.035627 -4.9923e-06
12:67891005 T C 0.034729 -7.6956e-06
12:67895384 G A 0.172759 -1.8365e-05
12:67895497 G A 0.062655 9.9725e-06
12:67901101 G C 0.136510 1.5885e-06
12:67902064 T G 0.037935 -3.6300e-06
12:67903726 C T 0.693462 -6.0206e-06
12:67905703 A C 0.021823 4.0291e-06
12:67907728 G A 0.158391 -2.5166e-06
12:67909115 A C 0.071478 -2.8845e-05
12:67909566 G A 0.158371 2.7623e-05
12:67912485 G A 1.872194 -4.6709e-06
12:67913920 C T 0.139332 -2.1213e-06
12:67920625 G A 0.052228 2.9740e-05
12:67928349 G T 0.961276 -2.9757e-05
12:67932602 T C 1.948143 -3.9232e-06
12:67933276 G A 1.140637 -2.8456e-05
12:67941026 T C 0.035756 -1.0542e-05
12:67941572 G A 0.091496 3.1487e-05
12:67952804 G A 0.039730 1.0304e-05
12:67953226 C T 0.055461 -2.1243e-05
12:67953733 C A 0.091622 9.5501e-06
12:67955469 G A 0.481401 3.1447e-05
12:67957017 G A 0.146617 1.2384e-05
12:67958700 A G 0.730068 8.0308e-06
12:67965540 A C 0.866326 2.0716e-05
12:67970833 T C 0.120690 -1.6035e-06
12:67972962 G A 0.256126 -1.4403e-05
12:67975459 G A 0.160659 1.0414e-06
12:67975484 C T 0.198284 4.6536e-06
12:67977929 A G 0.039013 2.2635e-06
12:67978588 C T 0.189336 -2.1345e-05
12:67981002 A G 1.476111 -2.2063e-05
12:67985161 A G 0.379638 -1.9325e-05
12:67990156 A G 1.251855 -1.2644e-05
12:67992142 G T 0.579626 2.5132e-05
12:67994408 G A 1.075711 -2.9460e-05
12:67999145 C T 0.128986 -2.1636e-05
12:68000883 A G 0.049270 1.1741e-05
12:68002302 C G 0.296553 1.0085e-05
12:68002788 G A 0.962660 -1.7370e-05
12:68007466 G A 0.087246 -7.6334e-06
12:68010614 C T 0.839732 -3.9899e-06
12:68015373 G A 0.589179 -3.1140e-05
12:68023032 A G 1.070220 8.0634e-07
12:68024358 T C 1.967008 -4.5507e-05
12:68034080 A G 0.052347 -4.7985e-07
12:68037298 A G 0.185790 -5.4224e-07
12:68045403 A G 0.716230 -1.1551e-04
12:68046978 A C 0.463688 1.1141e-05
12:68051420 A C 0.030748 -2.3401e-06
12:68057438 G A 0.640941 2.3800e-05
12:68062709 A C 0.161284 1.5074e-05
12:68065512 A C 0.615130 3.5511e-05
12:68069907 T C 0.075054 9.2675e-06
12:68077966 C T 0.073705 7.6822e-05
12:68095320 T C 0.613287 2.7739e-05
12:68097233 A G 0.027073 -1.1735e-05
12:68110089 G A 0.061574 -1.3558e-05
12:68117741 C T 0.226714 -2.9790e-05
12:68119830 T C 0.261729 -2.1011e-05
12:68125847 C A 0.985299 -3.4734e-04
12:68137674 G A 0.094212 4.3144e-06
12:68137978 G A 0.768992 1.4018e-05
12:68146691 C T 0.028644 -2.5281e-05
12:68147533 A G 0.026553 1.4168e-05
12:68148140 C T 1.699415 -2.6563e-05
12:68148870 T G 0.530801 -8.2811e-06
12:68155926 A G 0.875658 -1.8599e-05
12:68177989 G A 0.257227 1.0269e-05
12:68179449 A G 0.641669 4.2216e-06
12:68182924 G A 0.054962 -8.2814e-06
12:68185285 C T 0.088076 -1.1288e-05
12:68189227 T C 0.377543 -7.1632e-06
12:68192121 T C 0.355434 1.2423e-05
12:68192554 G A 0.044320 -1.2779e-05
12:68198021 C T 1.890842 -1.7461e-05
12:68198742 G T 0.311437 -5.7619e-06
12:68205038 G A 0.314735 -4.2166e-05
12:68206219 A G 0.053646 -1.5462e-05
12:68212151 G A 1.291375 2.0157e-06
12:68212539 C T 0.247806 3.5049e-05
12:68214072 A C 0.039027 -2.0210e-05
12:68223565 T C 0.059881 3.6973e-05
12:68225100 T C 0.041213 -1.2737e-05
12:68225876 A G 0.096031 2.5607e-05
12:68226415 T C 0.029221 5.8166e-07
12:68236475 T C 0.089385 -6.7504e-06
12:68255925 T C 0.036283 2.7723e-05
12:68264416 G A 1.516334 -3.4116e-05
12:68271652 G A 0.068058 1.5770e-05
12:68273781 A G 0.147073 4.3570e-06
12:68275095 C G 0.041539 -1.7544e-05
12:68275196 A G 0.139199 2.2591e-05
12:68283045 C T 0.121374 1.4840e-05
12:68287973 G A 0.572561 6.8763e-06
12:68290218 G A 0.232041 2.4472e-05
12:68293351 C T 0.979190 -3.5670e-05
12:68312016 G A 1.606545 -1.3012e-05
12:68313509 T G 0.072494 1.9269e-05
12:68319584 T C 0.074164 1.3707e-05
12:68327718 C T 1.072569 -2.6430e-05
12:68337584 C T 0.527795 -2.1412e-05
12:68346411 T C 0.297879 3.3831e-06
12:68353383 T C 0.520669 2.1923e-05
12:68359186 T C 0.126086 -1.6320e-06
12:68385788 G T 0.055053 7.9708e-07
12:68401642 A G 0.461713 1.2230e-05
12:68404010 T C 0.024329 -1.2743e-05
12:68406452 T C 0.622616 -2.1240e-05
12:68414710 T C 1.143442 1.2490e-05
12:68425985 T C 0.064369 8.4772e-06
12:68430172 C T 0.038200 5.9124e-05
12:68435226 A G 0.022075 1.7989e-05
12:68441908 C G 0.100999 2.3790e-06
12:68443992 A G 0.057056 2.7688e-05
12:68444971 A G 0.246718 1.3399e-05
12:68457881 C T 0.355281 1.5518e-05
12:68461697 A G 0.342226 -5.3726e-05
12:68464137 C A 1.303774 -8.0271e-06
12:68465757 C A 0.106272 -9.1418e-08
12:68466994 C T 1.157255 1.0031e-05
12:68467170 T C 0.401815 1.6616e-05
12:68483505 T C 1.563912 -1.1088e-06
12:68495027 G A 1.634961 8.5898e-06
12:68500075 A G 0.784387 1.4087e-06
12:68504592 A G 0.816345 3.8953e-06
12:68507822 T G 1.439791 2.7546e-06
12:68508655 A T 0.114979 3.7157e-05
12:68508990 A G 1.519207 -2.9212e-05
12:68516129 G A 0.151007 9.0872e-07
12:68528951 T C 0.130040 2.0202e-05
12:68530076 G A 0.182264 7.9644e-06
12:68532077 C T 0.265196 -1.6989e-05
12:68533991 A G 0.072372 -3.1214e-05
12:68534520 G A 1.403097 -2.3168e-05
12:68539733 A G 0.064848 -1.6338e-05
12:68552208 A G 0.027148 7.2348e-06
12:68571070 A G 0.060843 -3.3727e-06
12:68571378 T C 1.226891 -1.8885e-05
12:68579123 A C 0.945164 -1.0097e-05
12:68585466 G A 0.265849 -1.3737e-05
12:68586260 C T 0.177297 -7.1965e-06
12:68596661 C T 0.119664 -1.6150e-05
12:68621312 C T 0.830818 -9.1317e-06
12:68621761 A G 0.241003 5.9151e-06
12:68631620 C T 0.959508 -1.2754e-05
12:68634249 C T 0.080406 -7.9051e-06
12:68643907 G C 0.046941 -1.7953e-05
12:68645975 G T 0.667365 -2.2117e-05
12:68650108 G A 0.317812 -1.1536e-06
12:68651380 T C 0.039904 2.0635e-05
12:68652776 A G 0.399044 -1.0724e-05
12:68653771 G C 0.048437 2.1834e-05
12:68653819 A G 0.048811 2.6257e-05
12:68658270 T C 1.920509 -1.9701e-05
12:68660758 G A 0.036932 2.7859e-05
12:68661012 C T 1.522434 1.0189e-06
12:68661923 A G 1.165055 3.1716e-06
12:68670103 G A 0.454631 2.7918e-05
12:68707287 A G 0.615861 1.4315e-06
12:68708604 C T 0.078855 1.8009e-05
12:68709892 T C 0.422999 -8.0598e-06
12:68713245 A G 0.030823 -1.4762e-06
12:68718493 T C 0.164310 -4.8028e-05
12:68719216 A G 1.425233 -1.0811e-05
12:68720627 A G 1.422302 -1.2762e-05
12:68730879 A G 0.311359 -1.5458e-05
12:68732601 A G 0.037099 1.5569e-05
12:68742411 G A 0.597696 -5.3504e-06
12:68744537 T C 0.311386 -3.0657e-06
12:68744717 G T 0.086043 -3.6231e-05
12:68746535 C G 0.105123 -1.5581e-05
12:68747395 A G 0.942339 6.2788e-06
12:68748461 T G 0.042080 1.0116e-05
12:68748875 A G 0.967572 9.3957e-07
12:68752689 G A 0.048158 -3.6689e-05
12:68753446 G A 0.183366 -2.1647e-05
12:68754727 A G 0.254569 3.5794e-06
12:68757839 G A 0.951434 1.2040e-06
12:68762014 A C 1.276491 5.1746e-06
12:68763915 G A 0.048842 3.2234e-06
12:68764968 G A 0.033900 -1.4534e-05
12:68765236 T G 0.370105 2.4310e-05
12:68767127 T G 1.413687 -2.2382e-05
12:68768394 A G 0.023914 -1.4583e-05
12:68769142 T C 0.044963 3.1690e-05
12:68770022 T C 0.147090 -5.6689e-06
12:68770085 A C 0.119460 -1.2710e-05
12:68777228 C A 0.720960 8.5395e-06
12:68779413 A G 0.100444 4.1288e-06
12:68783720 C T 0.331789 5.8926e-06
12:68783819 G A 0.326801 5.7397e-07
12:68785032 G A 0.036487 5.3813e-07
12:68787898 C T 0.217640 1.7018e-05
12:68789790 A G 0.042372 2.5513e-06
12:68791434 A C 0.359902 1.9310e-05
12:68794723 G T 0.435340 -3.6148e-06
12:68796448 C T 0.384479 8.0168e-06
12:68797200 G A 0.510143 -1.2712e-05
12:68797785 A G 1.482108 8.8830e-06
12:68799107 G C 0.148637 2.4045e-05
12:68805998 T C 0.373688 -2.0510e-05
12:68807734 T C 1.531994 -6.9829e-06
12:68808740 A G 0.020083 1.3310e-05
12:68816477 A G 0.470121 -1.6992e-05
12:68817323 A G 1.495429 -1.3797e-05
12:68820602 A C 0.024941 -6.4382e-06
12:68823115 C T 0.597043 1.5447e-05
12:68825733 G A 0.597009 -1.5734e-05
12:68828132 A G 0.066708 1.7803e-05
12:68828773 G A 0.718318 5.0716e-06
12:68833210 C A 0.060969 -1.2494e-05
12:68834912 C A 0.158704 -3.0541e-06
12:68836288 T C 0.095093 -3.0117e-06
12:68841671 G A 0.674708 -2.9690e-05
12:68843244 A G 0.079134 -7.5735e-06
12:68844809 T G 0.163531 8.6480e-06
12:68850924 G A 0.153502 -4.7941e-06
12:68860439 A G 0.050222 -3.4013e-05
12:68860642 A C 0.053857 3.7078e-06
12:68861136 A G 0.145125 -1.4020e-05
12:68862068 A C 0.040750 5.7653e-06
12:68875086 C T 0.048471 -8.5171e-06
12:68875178 T C 1.163780 5.7119e-07
12:68882906 C T 0.048872 -2.1682e-05
12:68883445 C T 0.077417 -3.7575e-06
12:68883891 C T 0.945596 -3.2254e-05
12:68886066 T C 0.031224 1.2337e-05
12:68886290 C T 0.582944 -2.6191e-06
12:68886663 T C 0.154522 1.3276e-05
12:68886956 C T 0.239133 -2.2575e-05
12:68892511 A G 0.061700 8.1448e-06
12:68893437 C T 1.974287 1.0691e-07
12:68893978 G A 0.699738 1.6727e-06
12:68894272 T C 0.071338 3.6122e-06
12:68898870 T C 0.081912 1.5918e-05
12:68905940 T C 0.231644 1.0376e-05
12:68910449 A G 0.318043 -7.2022e-06
12:68917876 T C 0.102025 7.9451e-06
12:68918509 T C 0.085091 -3.0150e-06
12:68925283 G A 0.281845 3.8974e-05
12:68926640 C T 0.441205 -7.0018e-06
12:68942186 G A 0.028494 -2.6287e-05
12:68944212 A G 0.083829 -1.0076e-05
12:68950671 A G 0.212292 1.7991e-05
12:68953903 A G 0.602058 1.4234e-05
12:68954208 G A 0.022167 2.6294e-06
12:68976594 T C 0.069805 -7.9428e-07
12:68989650 G C 0.033311 -3.7843e-06
12:69012463 C G 0.066688 -1.3010e-06
12:69013891 C G 0.077655 2.6622e-05
12:69016007 G A 0.027219 1.0317e-05
12:69019993 G A 0.401845 -3.9840e-05
12:69027873 T C 0.189319 2.5090e-06
12:69031631 T C 0.028973 -1.3049e-05
12:69031913 A G 0.229814 2.8199e-05
12:69045868 G T 0.054037 6.4800e-06
12:69062731 G A 0.192399 1.2761e-05
12:69064080 G A 0.033580 -3.5396e-06
12:69064978 T C 0.640350 6.4306e-06
12:69080770 C T 0.043861 -1.9563e-05
12:69082805 A G 0.529267 1.7016e-06
12:69090684 G A 0.047332 1.2486e-05
12:69102069 T G 0.455923 -2.9696e-05
12:69115255 G A 0.107659 -5.6097e-06
12:69117954 G A 0.076459 1.3377e-06
12:69119253 C A 0.322592 -1.5950e-05
12:69120641 A G 0.584565 5.9792e-06
12:69125513 T G 0.537260 -3.0486e-07
12:69133950 A G 1.067085 -1.2245e-05
12:69140339 C G 0.049161 4.7414e-06
12:69148522 T C 0.154009 1.2997e-05
12:69154130 C T 0.541837 -3.1118e-05
12:69154381 G A 0.048277 1.8186e-05
12:69157700 G A 0.694839 1.8930e-05
12:69163852 G A 0.460210 -3.4028e-06
12:69166455 A G 0.095542 8.1135e-06
12:69174716 T C 0.064903 1.1994e-05
12:69175249 A G 0.789095 9.7590e-06
12:69177509 G A 0.056049 -1.8788e-05
12:69181223 G A 1.914389 -7.4402e-06
12:69188466 A G 0.109590 1.4867e-05
12:69190475 C T 0.192644 -1.4777e-06
12:69194834 T G 0.815002 1.8594e-05
12:69202015 G T 0.056049 -1.2371e-05
12:69202556 C G 0.075316 -3.1826e-05
12:69207162 A G 1.678703 -8.9971e-06
12:69212954 G C 0.152373 -7.8680e-06
12:69218038 G T 0.744327 -4.5601e-05
12:69222464 G C 0.849537 1.2116e-05
12:69222809 T C 0.043171 -1.4621e-05
12:69224892 G T 0.128258 -5.2759e-06
12:69242478 A C 0.029048 1.6790e-05
12:69246233 T C 0.052850 -1.9079e-05
12:69247229 C A 0.042885 1.4275e-05
12:69250481 C T 0.400934 -5.7468e-06
12:69252230 G A 0.114135 -4.3648e-06
12:69257437 G A 0.041009 -1.1662e-05
12:69257442 A C 1.073688 -1.8894e-05
12:69259748 A G 0.025451 5.3784e-06
12:69263979 G A 0.039999 2.1886e-06
12:69265196 T C 1.170542 -2.8564e-05
12:69265245 A G 0.046289 -6.1041e-06
12:69266512 C T 0.121989 -2.2656e-05
12:69266885 C T 0.031778 -1.3043e-05
12:69271886 A G 0.044582 3.4074e-05
12:69281575 C A 0.247453 -7.7727e-06
12:69281706 T C 0.026563 7.3204e-07
12:69284934 T C 0.021830 -6.6687e-07
12:69287635 T G 0.175852 2.0463e-05
12:69288155 A G 0.020906 -2.9135e-06
12:69292505 C T 0.025060 -1.4690e-05
12:69294596 G A 0.205693 1.3595e-05
12:69299466 A G 0.051436 -2.1120e-05
12:69300551 A G 0.050379 -9.4073e-06
12:69300902 A C 0.172004 2.2037e-05
12:69307467 A G 0.037497 1.1362e-05
12:69309445 T C 0.026845 -1.5362e-05
12:69310813 T C 0.038911 -2.2255e-05
12:69311813 G C 0.161553 -5.0381e-06
12:69318788 T G 0.278092 2.0295e-05
12:69322397 G T 0.145451 -1.2862e-05
12:69326547 T C 0.029616 -1.8149e-05
12:69338638 C G 0.073841 2.9485e-06
12:69344284 C G 0.308405 3.2604e-05
12:69351390 T G 0.960681 2.5503e-05
12:69353069 A C 0.670146 -4.3169e-05
12:69354198 C T 0.027712 -7.4232e-06
12:69354646 T C 0.363040 1.7066e-05
12:69357989 C T 1.719198 1.5712e-05
12:69363349 G T 0.035100 -3.6789e-06
12:69370438 C T 0.139743 -1.0819e-05
12:69370756 T C 0.467268 -2.8823e-06
12:69373492 C T 0.039027 -2.0167e-05
12:69374437 T G 0.110783 1.5054e-05
12:69376052 C T 0.776394 -6.1765e-05
12:69376419 G A 0.134789 -6.8334e-06
12:69395011 C T 1.886589 1.2936e-05
12:69399407 G A 0.691898 -1.0382e-04
12:69405013 A G 1.461193 -1.1143e-04
12:69405820 C A 0.565081 -2.8938e-05
12:69418956 A G 0.193739 -2.2190e-05
12:69422029 G C 1.519166 -4.1624e-05
12:69424469 A G 0.033063 -9.0140e-07
12:69424500 T C 1.613668 -1.0435e-04
12:69426303 A G 0.195860 -1.3270e-05
12:69427008 G A 0.035606 -4.4457e-06
12:69438548 G A 0.731523 2.5539e-05
12:69448900 G A 0.297331 3.0163e-05
12:69449211 C T 0.027076 9.7189e-06
12:69453248 C T 0.474442 -1.0240e-05
12:69455786 T G 0.143520 -1.3038e-05
12:69464580 G A 0.214539 -1.5309e-05
12:69469397 A G 0.128646 -1.5904e-06
12:69481381 C T 0.059952 8.8594e-06
12:69481394 C A 1.583110 -1.7106e-06
12:69481502 C G 0.143874 -2.3584e-05
12:69482190 T C 0.736153 5.4407e-06
12:69491649 C T 0.234081 5.3293e-06
12:69492467 T C 0.403617 1.2909e-06
12:69495486 C G 0.377452 9.6933e-06
12:69496820 C G 0.263983 2.4603e-05
12:69500340 T G 0.162593 4.1734e-05
12:69501761 A G 0.186599 1.5796e-06
12:69504083 T C 0.342389 1.1192e-06
12:69504996 G A 0.139896 4.8104e-05
12:69505065 G T 0.246861 -1.3791e-05
12:69506084 G A 0.032910 -8.3788e-06
12:69508022 A C 1.491417 -1.1963e-05
12:69511410 T C 0.221651 -5.9369e-06
12:69514618 G T 0.040556 -1.3446e-05
12:69516642 A G 0.939085 3.4299e-05
12:69518424 C G 0.156606 -1.9026e-05
12:69518869 A G 0.177692 1.3897e-05
12:69522126 A G 1.672903 -8.9453e-06
12:69522709 C A 0.878898 1.7373e-05
12:69523552 G A 0.079484 -2.1837e-05
12:69523839 C T 0.109379 -4.7220e-06
12:69523923 T C 1.191509 8.6793e-06
12:69524894 A G 1.150976 4.8091e-05
12:69530618 A G 0.062139 7.7418e-06
12:69532655 C T 0.531878 6.4809e-06
12:69534892 T G 0.227826 -2.7870e-05
12:69538337 A C 0.332231 1.2897e-05
12:69542724 T C 1.017094 2.4244e-05
12:69542942 C T 1.706847 1.5469e-06
12:69544478 T G 0.063808 5.1675e-06
12:69544861 G A 0.131920 -1.3397e-05
12:69553281 C T 0.076414 -6.7908e-06
12:69565217 G A 1.430356 1.3699e-05
12:69570352 A G 0.223396 1.9470e-05
12:69570654 C T 0.954538 1.7171e-05
12:69586030 A G 0.056423 6.3374e-06
12:69587920 T C 0.621195 2.7392e-05
12:69597390 T C 0.381083 1.5172e-05
12:69601845 T G 0.039822 -1.8295e-05
12:69604784 G A 0.533793 -5.9575e-06
12:69605905 T C 0.107625 2.4920e-07
12:69606218 T C 0.188796 -1.4316e-05
12:69608090 A G 0.350743 2.3960e-05
12:69614374 A G 0.315561 -1.3767e-05
12:69619392 G A 1.118055 -6.4794e-06
12:69643151 G A 0.051371 -1.9355e-05
12:69646914 A G 0.924014 -3.3704e-06
12:69648193 C T 0.040070 -2.2172e-06
12:69651700 G A 0.045683 7.3087e-08
12:69653146 C T 1.129339 1.5265e-07
12:69671660 C T 0.209602 1.6059e-06
12:69675887 C T 0.214287 2.2831e-05
12:69684114 T G 0.107625 -1.1230e-05
12:69699035 A G 0.092499 -7.4468e-06
12:69705362 A G 0.909266 4.3326e-06
12:69715572 T C 0.026304 3.1573e-06
12:69717004 C T 0.035838 4.5247e-06
12:69723566 A G 0.314354 -2.3789e-05
12:69725384 G A 0.038170 1.7053e-05
12:69727190 A G 1.469318 -1.0469e-05
12:69735338 G A 0.097534 -7.5201e-07
12:69744014 A C 0.123448 -7.8974e-06
12:69747834 T C 1.033743 -8.7854e-06
12:69749623 A G 0.358358 -1.2101e-05
12:69752758 A G 0.037646 -1.3210e-05
12:69752775 T C 1.021708 -7.8052e-07
12:69761604 G A 0.076700 -2.4647e-05
12:69762987 G A 0.082823 1.2778e-05
12:69771911 A C 0.942448 -3.5732e-06
12:69785576 C A 0.064454 -1.7780e-05
12:69790306 G A 0.048335 -1.9231e-05
12:69794086 G C 1.195694 -1.9366e-05
12:69799895 G A 0.097266 7.1471e-06
12:69802123 C T 1.952623 7.9018e-06
12:69802569 C T 0.041155 -5.9099e-06
12:69804612 C A 0.222974 2.3907e-06
12:69805480 T C 0.125188 -2.6882e-05
12:69806611 A G 0.786117 9.2796e-06
12:69810503 A G 0.067174 -2.0668e-05
12:69811369 C A 0.596771 2.5617e-06
12:69814495 A G 0.248252 2.2923e-05
12:69824024 T C 0.118990 -3.0982e-05
12:69827658 T G 0.690235 6.3118e-06
12:69829535 T C 0.029633 -2.5016e-05
12:69831238 G T 0.051280 1.7386e-06
12:69831702 A C 0.218493 8.1558e-05
12:69834963 C T 0.266947 1.9037e-05
12:69836625 C T 0.353942 -2.3486e-05
12:69837203 G A 0.025036 -7.6605e-06
12:69850258 A G 0.146410 -8.3906e-06
12:69851374 G A 0.492318 1.1595e-05
12:69859081 A G 0.049104 1.6768e-05
12:69860696 T G 0.468873 2.5601e-06
12:69869636 T G 0.049886 -7.0470e-06
12:69869704 T C 0.089650 -7.2720e-06
12:69869906 G A 0.281509 -3.6679e-07
12:69882045 G A 0.031625 9.8093e-06
12:69889376 C T 0.055444 3.9590e-06
12:69890294 G A 0.065685 1.3214e-06
12:69892526 C G 0.042175 1.7186e-05
12:69895491 A G 0.088735 1.1184e-05
12:69904574 G A 0.062162 -3.3559e-05
12:69926000 A G 0.025679 -2.5882e-05
12:69928372 A G 0.022408 -5.9418e-06
12:69928994 A G 0.042059 1.7289e-05
12:69931627 C T 0.052816 1.9494e-06
12:69931759 A G 1.019243 7.6682e-06
12:69938072 G A 0.038095 -1.6216e-05
12:69970100 A G 0.332047 -1.3429e-05
12:69982129 C G 0.697457 1.3958e-05
12:70000236 T C 0.095841 -1.3165e-05
12:70002488 G A 0.399622 6.3717e-08
12:70005011 G T 0.113047 2.3184e-06
12:70006319 T C 0.187997 3.8341e-06
12:70006501 A G 0.043049 2.9707e-05
12:70011856 T C 0.408247 1.8154e-05
12:70023791 C A 0.971329 5.4650e-06
12:70024023 C T 0.538083 2.8360e-05
12:70037520 A G 0.187150 -8.4090e-08
12:70038508 A G 0.919060 1.0078e-05
12:70042627 A G 0.058253 -8.2611e-06
12:70048829 C T 0.061166 1.7218e-05
12:70049122 A G 0.027460 4.9649e-06
12:70049760 T C 0.311097 2.3323e-05
12:70054910 G A 0.193188 -4.0914e-06
12:70058699 A C 0.171365 5.8719e-06
12:70065214 G T 0.028949 2.2762e-05
12:70068379 T C 0.132233 3.9494e-05
12:70071897 C T 0.204340 -5.3249e-06
12:70072916 T G 1.014755 1.9802e-05
12:70077761 C T 0.081752 -3.2359e-05
12:70077803 A G 1.381273 -7.0667e-06
12:70082758 A G 0.352405 -2.8793e-05
12:70097865 T C 0.934326 4.0516e-06
12:70099449 G A 0.133375 -4.6444e-05
12:70101362 A C 0.239273 2.6447e-05
12:70105557 T C 0.129023 1.4179e-05
12:70106835 G A 0.459296 2.9439e-05
12:70108802 G C 0.072205 -1.8170e-05
12:70112707 G A 0.223066 -5.2110e-06
12:70128750 T C 0.083772 1.6290e-05
12:70143711 G A 0.087627 -3.3692e-05
12:70173867 T C 0.173411 -4.8070e-05
12:70177488 C T 0.544114 -5.8600e-06
12:70180431 G A 0.042838 3.1066e-05
12:70184924 G A 0.143000 -6.4360e-05
12:70195029 G A 0.727994 2.9769e-05
12:70195293 G T 1.497302 1.2258e-05
12:70195828 G T 0.329609 1.6240e-05
12:70196890 G A 0.056971 -1.5780e-07
12:70210092 A C 1.363927 3.2512e-06
12:70214084 C T 0.029235 3.5751e-06
12:70219930 A G 0.060306 2.2082e-05
12:70226825 A G 0.088684 4.3731e-06
12:70227718 G A 0.048889 1.0633e-06
12:70234795 C T 0.684245 2.7783e-05
12:70258672 A G 1.062404 6.4001e-05
12:70259498 A G 1.701530 2.6868e-05
12:70264252 C T 0.637848 -2.6747e-05
12:70271386 A G 0.039067 3.6711e-07
12:70281783 A G 0.433182 -2.1460e-07
12:70284128 C A 1.515563 -6.1813e-06
12:70285291 A G 0.042372 -1.3957e-05
12:70289112 C T 0.672944 2.9124e-06
12:70294576 G A 0.842486 -7.8556e-06
12:70301719 T C 0.111997 1.4894e-05
12:70304153 C A 0.103654 6.3520e-06
12:70310509 T C 0.231307 -1.2096e-05
12:70312093 A G 0.023156 -1.6604e-05
12:70313839 T C 0.100026 -5.3607e-05
12:70314624 G A 0.023982 -4.3579e-07
12:70315884 A G 0.062210 2.1569e-05
12:70318610 G A 0.119898 1.3365e-05
12:70331827 T G 0.237787 -1.3298e-05
12:70339842 G T 0.084050 5.6873e-08
12:70341563 A G 0.048580 -1.1185e-05
12:70348180 C T 0.041641 7.7118e-07
12:70351684 A C 0.661789 1.1358e-05
12:70362519 G T 0.281740 2.7733e-05
12:70364935 G T 0.173044 -1.4479e-05
12:70366714 G A 0.175499 -7.3691e-07
12:70369918 G A 0.833762 -1.3384e-05
12:70372452 A C 0.037078 -1.5117e-05
12:70373848 A G 1.804024 3.1558e-05
12:70374651 T C 0.317645 3.6695e-05
12:70383473 G A 0.621617 8.4771e-05
12:70390662 G A 0.152322 2.9404e-05
12:70400605 C T 0.135170 -1.0048e-05
12:70400825 T C 0.334097 5.0185e-06
12:70421102 C G 0.291956 4.3773e-05
12:70427051 T C 0.115441 -5.5964e-06
12:70427192 A C 1.741433 5.8427e-05
12:70429461 C A 0.125083 8.5417e-06
12:70433194 C T 0.575066 2.8869e-06
12:70436663 C T 0.110426 -1.2897e-05
12:70442798 T C 0.045561 -1.7502e-05
12:70443928 C T 0.324363 1.0960e-05
12:70459305 T G 0.887292 1.8532e-05
12:70469228 T C 1.589128 3.7449e-05
12:70470812 A C 0.047876 -1.8405e-05
12:70475889 T C 0.041427 -2.6030e-06
12:70478769 T C 0.292919 4.1844e-05
12:70516162 A G 0.354788 -3.0249e-06
12:70532023 A G 0.175533 2.3081e-06
12:70555931 C T 0.028276 7.1635e-06
12:70561178 G A 0.874645 -2.2812e-05
12:70562566 G A 0.024601 6.7514e-06
12:70565783 C T 0.066082 -5.1968e-06
12:70582752 G T 0.236169 -1.7442e-05
12:70592368 A G 0.296505 3.7642e-05
12:70601313 A G 0.047683 1.2197e-05
12:70627186 A G 1.825559 2.8467e-05
12:70627319 T G 0.395025 1.2181e-05
12:70677633 G A 0.050729 2.3454e-05
12:70686150 A C 0.024785 6.3175e-06
12:70690085 A G 0.271415 -1.7405e-05
12:70729843 A T 0.125804 -1.9355e-05
12:70732745 G T 0.020171 1.6432e-06
12:70735094 A G 0.282161 -2.6430e-05
12:70740194 A G 0.857068 5.6153e-07
12:70745094 T C 0.257761 3.8612e-05
12:70752162 A G 0.064019 2.0554e-05
12:70754039 A G 0.047472 -3.6635e-05
12:70767825 G A 0.171718 3.6517e-06
12:70774556 A G 0.587160 -1.1540e-05
12:70795615 T C 0.472966 1.6610e-05
12:70797917 C T 0.147678 -1.3322e-05
12:70798343 C T 1.811276 2.1138e-05
12:70799121 G A 0.027474 2.7348e-06
12:70803674 A G 0.268127 -1.3963e-05
12:70803751 G A 0.753584 1.0908e-05
12:70804783 A C 0.026879 1.3636e-05
12:70823988 C T 0.310448 1.6288e-05
12:70828856 C T 0.249564 1.8070e-05
12:70828893 G A 0.030357 -1.9048e-06
12:70829590 G A 0.045286 -3.9546e-06
12:70837122 G A 0.410328 -6.0021e-07
12:70847461 T C 0.563908 3.0265e-05
12:70850622 C T 1.702380 -7.4381e-06
12:70852913 T C 0.381729 -3.3027e-05
12:70858756 C G 0.025196 2.8939e-06
12:70860278 T C 0.055492 -4.8332e-06
12:70882727 C T 0.476438 -3.0283e-05
12:70883074 G A 0.035521 2.0071e-05
12:70884496 A G 0.344980 2.1252e-06
12:70894873 A G 0.292031 -1.9267e-05
12:70903387 G A 0.060700 8.0895e-06
12:70912510 T C 1.900773 7.4896e-06
12:70914360 A G 0.028633 -3.6239e-06
12:70918185 G A 0.611288 2.3295e-05
12:70925864 G C 0.112548 3.1374e-05
12:70930508 G A 1.956503 1.4404e-05
12:70931371 G T 0.088338 1.2359e-05
12:70937317 C T 0.100669 1.2295e-05
12:70937443 C T 0.291589 6.4802e-06
12:70939109 G A 0.045143 8.7976e-06
12:70941195 C T 0.179708 1.0871e-05
12:70942409 T C 0.026070 -5.9672e-06
12:70944620 C T 1.442113 4.8642e-06
12:70947539 C G 1.542986 -1.4055e-05
12:70950744 G A 0.853831 1.8582e-05
12:70951612 C T 0.060265 1.4376e-05
12:70952982 G A 0.400122 2.4672e-05
12:70953277 C T 0.438958 -3.5702e-07
12:70954547 A G 0.031982 8.2659e-06
12:70955933 A G 0.042284 -7.5105e-06
12:70956443 G A 1.931942 -9.1364e-06
12:70957597 G A 0.052418 1.0114e-05
12:70959075 T C 0.326907 1.5760e-05
12:70959257 A G 0.604611 3.0631e-05
12:70959841 G A 0.505730 2.6284e-05
12:70959910 C T 0.339605 -6.3879e-07
12:70961479 C T 0.138536 2.3571e-05
12:70963619 A G 0.183876 -1.3877e-06
12:70968358 T C 0.196564 6.3543e-06
12:70968723 C A 0.447563 -3.7358e-06
12:70973106 C A 0.785818 1.9774e-05
12:70978590 G A 0.073814 3.5029e-05
12:70979124 C T 0.055172 2.0269e-05
12:70983895 C A 0.278173 1.1651e-05
12:70990054 C T 0.577572 3.4383e-06
12:70992617 C T 0.139498 2.1311e-05
12:70996021 G T 0.368082 1.4723e-05
12:70997093 C T 0.090544 -1.4016e-05
12:71002893 T C 0.796483 2.2079e-05
12:71004484 T C 0.234652 2.0454e-05
12:71012665 A G 0.064257 -3.7837e-07
12:71015131 G A 1.089511 -3.1723e-06
12:71015199 G A 0.266927 -4.4654e-05
12:71015939 C T 0.507315 2.4886e-05
12:71016157 T C 0.023408 -2.6315e-06
12:71016340 T C 0.146444 -4.5034e-05
12:71016506 G A 0.197210 9.8641e-06
12:71016832 C T 0.392914 -3.8072e-06
12:71022883 G A 0.133045 -3.1587e-05
12:71027516 A G 0.135707 1.3970e-05
12:71027553 A G 0.085699 -4.5991e-07
12:71029431 T C 0.285792 -9.8386e-06
12:71029733 T C 0.124542 2.6827e-06
12:71030476 G A 0.074463 -7.6850e-07
12:71035873 C T 0.480952 -1.5740e-05
12:71040136 C T 0.226500 -6.2457e-06
12:71040392 A G 0.387189 -4.8043e-06
12:71043129 T G 0.067813 -6.6604e-05
12:71048818 T C 0.038795 -1.7859e-05
12:71053213 G A 0.062057 5.9668e-06
12:71061143 C T 0.036854 -7.9604e-07
12:71061726 T C 1.641815 3.3611e-06
12:71082881 A G 0.063417 9.3446e-06
12:71083507 T C 0.087831 2.1845e-06
12:71084299 C T 0.031557 6.0840e-06
12:71089908 T C 0.092472 -2.7183e-05
12:71094166 T C 0.024254 3.5540e-06
12:71094955 T C 0.031482 8.1386e-06
12:71099936 G A 0.648200 5.2738e-05
12:71100447 A G 0.196959 3.1663e-05
12:71100640 C T 0.027838 6.0847e-06
12:71112797 C T 0.059480 5.2811e-06
12:71113369 C T 1.704433 1.9786e-05
12:71113555 A G 0.195469 2.3904e-05
12:71115630 G T 0.029334 3.5831e-06
12:71116236 T G 0.112361 -7.9455e-06
12:71116897 C T 0.207845 1.6046e-05
12:71131783 A G 1.697916 1.6951e-05
12:71134744 A T 0.034172 2.5420e-05
12:71135421 T C 0.440811 5.1787e-06
12:71136329 A G 0.038568 2.3647e-06
12:71139664 C T 1.562388 -2.0007e-05
12:71141993 A G 1.413684 -2.0015e-06
12:71143476 T C 1.686057 -9.4018e-07
12:71143758 G A 0.347169 -2.9789e-05
12:71147706 T G 0.452975 -3.0073e-05
12:71151897 C T 0.662024 8.5599e-06
12:71153966 C T 0.055196 -1.0632e-05
12:71167305 C A 0.140059 2.4480e-05
12:71167582 C T 0.169818 -3.0696e-07
12:71173005 T C 0.564146 1.5722e-05
12:71178920 A G 0.134069 -1.5503e-05
12:71185839 T G 1.786896 -1.2950e-05
12:71190236 C T 0.097589 -1.8874e-05
12:71191577 T C 0.066837 5.2775e-06
12:71192281 T C 1.566512 -1.9461e-05
12:71201371 A G 0.072236 -1.9493e-05
12:71203625 A G 0.021993 1.2081e-05
12:71207160 G A 0.236624 -1.7561e-06
12:71208756 C T 0.073542 -4.4788e-06
12:71213477 C T 0.205985 1.2920e-05
12:71217272 G T 0.160064 3.6930e-05
12:71227112 G A 0.596948 -1.9012e-07
12:71227623 C T 0.025954 -1.5393e-05
12:71234643 G A 0.057692 1.7121e-05
12:71239448 C T 0.092659 2.3872e-06
12:71241816 T C 0.023656 -5.0946e-06
12:71246815 T C 0.442718 9.2466e-06
12:71252997 T C 0.026206 1.5470e-07
12:71254856 T C 0.078308 -2.3282e-05
12:71255264 C T 1.191590 -8.2821e-06
12:71263862 A G 0.035589 -1.1212e-05
12:71268787 C T 0.033124 8.9797e-06
12:71270770 T C 1.098292 -8.8478e-06
12:71276015 C T 0.101509 -2.0126e-05
12:71282122 G A 0.090823 -2.4492e-05
12:71282714 A C 0.512146 7.9481e-09
12:71283013 G A 0.086321 -1.3641e-05
12:71286693 C T 0.022418 -3.5552e-06
12:71287866 G A 0.700051 2.8004e-05
12:71288687 A G 0.026192 -1.2733e-05
12:71289175 G A 1.339363 1.9798e-05
12:71290241 C A 0.075711 9.9497e-06
12:71298171 C T 0.134392 2.3900e-06
12:71301022 C T 0.028776 -1.2276e-05
12:71304679 A G 0.081745 2.2027e-05
12:71306136 A G 0.075660 9.2232e-06
12:71309063 T G 1.043967 -2.2511e-05
12:71319742 G A 0.283304 -2.5537e-07
12:71319818 T C 0.060150 2.6357e-05
12:71320774 C A 0.071043 4.8271e-05
12:71329718 T C 0.263629 1.0357e-05
12:71330746 T C 0.030262 1.7881e-05
12:71345062 G A 0.076132 -1.6374e-05
12:71345646 G A 0.213808 -8.3776e-05
12:71346235 A C 0.935839 -3.3451e-05
12:71360160 C T 0.044935 -2.6328e-05
12:71364341 G A 0.049974 -5.6389e-06
12:71378617 G A 0.127544 -2.2344e-05
12:71382197 T G 0.092771 3.6901e-05
12:71387446 G A 0.101362 -1.0995e-05
12:71397904 C T 0.038194 6.7500e-06
12:71411855 T C 1.091336 1.9669e-05
12:71412069 G A 0.058470 3.2966e-06
12:71420344 A G 0.052364 -8.9278e-06
12:71430926 G A 0.026655 -2.9650e-05
12:71437213 T C 0.072865 -6.1227e-06
12:71446789 C T 0.673828 -4.9353e-06
12:71450144 C T 0.035868 -2.5878e-06
12:71464178 A G 0.040349 1.4620e-05
12:71464902 C T 0.024346 -5.1364e-06
12:71474102 A G 0.144309 -2.8315e-05
12:71474521 G A 0.044419 -5.2303e-06
12:71477997 T C 0.061669 -6.3605e-06
12:71486001 G T 1.712735 -1.5303e-05
12:71507614 G C 0.042467 5.0799e-06
12:71519546 C A 1.712525 -1.7552e-05
12:71520267 C G 0.828476 -2.3179e-05
12:71526593 A G 0.074521 -4.5558e-06
12:71529698 T C 0.069064 2.6133e-05
12:71533348 G A 0.061554 1.0496e-05
12:71533534 G C 0.816807 -3.0911e-05
12:71537951 T C 0.028467 -4.7309e-06
12:71548972 C T 0.056801 -3.0615e-05
12:71577101 C G 0.996325 3.6339e-06
12:71581447 T C 0.049192 -9.7062e-07
12:71581808 G A 0.202483 2.1041e-05
12:71592855 T C 0.061945 -9.5886e-06
12:71593171 T C 1.813061 -3.8174e-05
12:71622905 A G 1.319685 -3.2738e-06
12:71630521 T G 0.086406 -3.9220e-06
12:71631943 A G 1.037728 -1.0174e-05
12:71634794 G A 1.437037 -1.5179e-05
12:71638895 C T 0.272067 -3.2011e-06
12:71643059 A T 0.151197 2.0975e-05
12:71650507 C T 0.067823 9.4590e-06
12:71654319 C T 0.131165 -3.9181e-06
12:71663102 T C 1.446135 -2.4566e-05
12:71667022 A G 0.879616 -4.4046e-05
12:71673148 T G 0.654000 -2.4193e-05
12:71676746 A G 0.478481 -1.0187e-05
12:71677968 T C 0.037905 2.5789e-05
12:71678645 A G 0.079236 1.5167e-05
12:71687644 T C 0.087409 -1.2222e-05
12:71687844 C G 0.085142 -1.2756e-05
12:71690766 C T 0.029915 1.0031e-05
12:71690949 T C 0.073113 -2.4805e-06
12:71697926 C T 0.223634 4.5261e-06
12:71702210 C G 0.098880 -2.1513e-05
12:71719164 C A 1.431760 5.1990e-06
12:71721085 G A 0.185712 -1.4342e-05
12:71724229 T C 0.097677 -1.7790e-06
12:71729330 C T 0.031914 -1.2002e-05
12:71729464 T G 0.082629 1.4623e-06
12:71736673 C A 1.097021 2.2324e-06
12:71739240 C T 0.224293 4.1477e-06
12:71744246 T G 0.096640 -4.7195e-06
12:71759824 A G 1.180884 2.0233e-05
12:71761106 A T 0.382643 2.2538e-06
12:71765568 G A 0.033240 -1.1604e-05
12:71768168 C T 0.290100 1.0263e-05
12:71769110 A C 0.331714 1.4180e-05
12:71779471 A G 0.039207 1.8616e-05
12:71790322 C T 0.785760 2.0346e-05
12:71799023 C A 0.073100 6.8106e-06
12:71816963 C A 0.119079 5.0707e-06
12:71816987 T A 0.030785 -2.4148e-05
12:71820684 C T 1.122230 3.7733e-05
12:71823420 C T 0.041614 -2.7832e-05
12:71826988 T G 0.031727 -3.3045e-07
12:71830441 G A 0.081572 1.1532e-05
12:71841608 C G 0.125970 1.0738e-05
12:71855487 G A 0.147814 -1.0785e-05
12:71855521 T C 1.572938 -3.1153e-05
12:71858470 G C 0.179245 1.2179e-05
12:71874777 A G 0.024367 -1.9166e-05
12:71875537 G T 0.229627 4.2480e-06
12:71878585 A G 0.098421 -5.7646e-06
12:71880434 A G 0.127980 -3.2114e-05
12:71898821 A G 0.160421 -1.3243e-05
12:71911521 T C 1.184882 1.5626e-05
12:71912789 A C 0.111518 1.0221e-05
12:71913184 A G 0.218823 1.9572e-05
12:71913721 C G 0.051776 -2.2080e-05
12:71914900 C T 0.114605 -4.7798e-05
12:71920906 C T 0.583862 1.5410e-05
12:71934790 T C 1.063332 3.5502e-05
12:71937646 G A 0.436136 2.0619e-05
12:71940285 G A 0.749576 2.7390e-05
12:71940948 A G 0.064430 1.4000e-05
12:71941490 C T 0.491866 1.0309e-05
12:71943450 C T 0.159404 -8.6235e-06
12:71944888 G T 0.046027 -4.8479e-05
12:71952108 G A 0.325989 8.8381e-07
12:71961627 C T 1.973930 5.3885e-06
12:71965816 C T 0.279625 -3.0088e-05
12:71971313 G A 0.152761 -4.9532e-05
12:71972904 G T 0.021946 -2.3520e-06
12:71973733 A G 0.054091 9.9410e-06
12:71977787 C T 0.147841 -4.3616e-05
12:71990855 A G 0.119120 5.7949e-05
12:72008421 C T 0.148899 -3.2677e-05
12:72009764 C T 0.060765 -9.7995e-06
12:72012865 A G 1.455005 6.7338e-06
12:72012976 A G 0.074762 -1.9560e-05
12:72018028 G A 0.103810 1.2298e-06
12:72018964 G A 1.336943 2.6884e-05
12:72022907 C T 0.026199 2.1821e-05
12:72025833 C T 0.033791 -1.9876e-05
12:72026160 C T 0.028576 -1.1327e-05
12:72059549 G A 0.518901 -2.4564e-05
12:72074735 T G 0.192943 -3.4247e-05
12:72088304 T C 0.451874 -1.0344e-05
12:72098297 G A 0.287873 -1.4681e-05
12:72111695 C T 0.196248 -4.4707e-06
12:72113306 G A 0.041855 -5.6452e-06
12:72125285 G A 0.190210 7.8142e-06
12:72125847 C A 0.312233 -6.8449e-06
12:72135468 C G 0.069132 -1.7852e-05
12:72142608 A G 0.024258 2.4455e-05
12:72147960 C T 1.706266 1.5150e-05
12:72167490 G T 0.038384 1.6016e-05
12:72168784 C T 1.778063 -5.3509e-06
12:72171013 T C 0.276542 -1.8711e-05
12:72171700 G A 0.074908 2.3963e-05
12:72176655 G A 0.117447 -6.2291e-06
12:72179446 T C 0.039632 5.2973e-06
12:72181905 A G 0.583019 -1.3074e-05
12:72184120 A C 0.294499 -1.2607e-05
12:72193201 A G 0.131866 -3.7451e-07
12:72199960 G A 0.267437 -7.8458e-06
12:72200362 C T 0.201946 2.3584e-05
12:72208657 A C 0.063808 1.9562e-05
12:72225574 C T 0.022840 -2.0692e-05
12:72230503 A G 0.204051 2.5184e-05
12:72232292 G A 0.159622 -2.1217e-06
12:72242534 G A 0.020246 -1.7090e-05
12:72249133 C T 0.045707 -7.2449e-06
12:72282676 C T 0.047621 -1.1961e-05
12:72288453 C T 0.087015 -3.6823e-06
12:72302333 A G 0.492328 7.8943e-06
12:72303326 T G 0.244859 3.8649e-05
12:72307616 G A 0.558445 -3.0547e-05
12:72307637 G C 0.159248 -1.8553e-06
12:72310074 A G 0.024768 9.6671e-06
12:72312268 A G 0.194681 -3.6190e-05
12:72312858 G A 0.134684 1.4330e-05
12:72319474 C T 0.036089 1.2880e-05
12:72322894 C G 0.290219 9.0376e-06
12:72323834 G A 0.262735 4.8269e-06
12:72328745 C T 0.147630 1.8593e-05
12:72331362 C A 0.142891 3.5268e-06
12:72336512 G A 0.962333 -6.9450e-06
12:72342519 A G 0.061686 -2.5359e-05
12:72346220 A G 0.211126 2.0781e-05
12:72346421 C A 0.030211 3.9486e-07
12:72351835 T C 1.112493 -8.7872e-06
12:72355504 G A 0.063668 3.4438e-06
12:72366647 A G 0.056702 -1.5959e-05
12:72376338 G A 1.688488 -5.7555e-06
12:72383265 G A 0.501583 4.3926e-06
12:72385892 G A 0.064355 -7.0741e-06
12:72388839 G T 1.138172 -2.5743e-06
12:72390394 G A 0.040682 -1.0518e-05
12:72390963 T C 0.080103 1.7602e-05
12:72396996 G C 0.797384 -4.4881e-06
12:72400851 C T 0.475193 -3.1207e-06
12:72401694 G A 0.065056 5.6161e-06
12:72411276 C T 0.048859 -3.7925e-06
12:72412510 T C 0.075190 6.1615e-06
12:72414171 A G 0.143887 -6.3333e-05
12:72414717 T C 1.294074 3.3918e-05
12:72426349 C G 0.087879 -1.3834e-05
12:72426665 G A 0.065491 2.2055e-05
12:72433299 T C 0.021762 -5.6151e-07
12:72452346 T C 0.029051 -1.0042e-05
12:72457323 A G 0.071716 -1.0191e-05
12:72479664 T G 0.051861 -6.2395e-06
12:72479806 G A 1.628376 -9.9768e-06
12:72480092 T G 0.167268 1.6932e-05
12:72483647 G A 0.425899 -9.4334e-06
12:72486166 T C 0.061000 -5.0650e-07
12:72494386 T G 0.153852 -2.1792e-05
12:72502030 C G 0.092574 -1.3940e-05
12:72506056 T C 0.063981 4.6307e-06
12:72527291 G T 0.034369 2.1897e-07
12:72528792 A C 0.036602 -2.7455e-06
12:72529727 G A 0.030609 1.5135e-05
12:72532501 G A 0.091690 2.8938e-05
12:72537316 A G 0.057974 -3.8071e-06
12:72541878 C T 0.037218 2.1216e-06
12:72563719 G A 0.089249 6.5501e-06
12:72579874 C T 0.074419 -1.5938e-05
12:72592948 A G 0.053221 9.0000e-06
12:72598319 C G 0.138118 2.6195e-06
12:72605082 C T 0.103729 2.0514e-06
12:72613680 C T 1.523457 -2.9604e-07
12:72615551 G C 0.591386 1.1436e-05
12:72617320 T C 0.747808 2.7243e-06
12:72619188 G A 0.216130 -1.4857e-05
12:72619751 A G 0.136054 -9.4737e-06
12:72625680 C A 0.134548 1.9990e-08
12:72625977 G A 0.020453 -1.6140e-05
12:72626141 T C 0.148106 2.2533e-05
12:72626699 T G 0.571939 5.8495e-06
12:72628899 T C 0.099734 -8.1496e-06
12:72633773 C T 1.579479 4.1182e-05
12:72634762 T C 0.818167 1.6916e-05
12:72636001 A C 1.717750 4.0500e-05
12:72636602 G A 0.600249 9.5438e-06
12:72637123 T C 0.023632 1.2162e-06
12:72645895 G A 1.108811 -2.4230e-05
12:72646307 G A 0.071376 1.4495e-05
12:72649422 T C 0.025281 -6.0139e-06
12:72653286 T C 0.021004 -1.6737e-05
12:72659783 C T 1.094590 -1.1066e-05
12:72672823 T C 1.403647 -2.6607e-06
12:72678560 G A 1.898424 -1.9197e-06
12:72696106 A G 1.706677 -7.5523e-06
12:72696802 T C 0.143228 -3.1134e-05
12:72697070 A G 0.488062 -1.7773e-05
12:72703314 G A 1.354296 -5.3661e-06
12:72716959 C A 0.056716 2.1266e-05
12:72717861 G T 1.959800 -3.8319e-06
12:72721833 T C 0.523678 5.0682e-05
12:72724034 C T 0.206094 -3.9339e-06
12:72732588 A G 0.887462 -9.3352e-05
12:72736153 C T 0.111154 -6.3276e-06
12:72745155 T C 0.025465 3.3489e-06
12:72746128 G T 0.023153 -6.1140e-06
12:72753848 A C 0.089120 1.3607e-05
12:72759427 G A 0.048532 1.1900e-05
12:72773551 A G 0.085971 -1.5748e-05
12:72778789 G A 0.023806 -4.5591e-06
12:72779908 T C 0.702584 2.0302e-05
12:72783417 C G 0.045428 -2.7516e-05
12:72783553 G A 0.134708 6.5896e-06
12:72795520 G A 0.162960 1.1175e-05
12:72805770 G A 0.138278 -5.3168e-06
12:72826630 A G 0.195010 1.2649e-06
12:72828415 G A 0.485257 1.2206e-05
12:72836785 A G 0.127031 5.5924e-06
12:72836959 T C 0.063492 5.1836e-06
12:72852225 T C 0.095654 -1.6181e-05
12:72852408 G T 0.069125 2.2455e-06
12:72881050 C T 0.118977 7.4564e-05
12:72884276 T C 0.037633 2.4523e-06
12:72914797 A G 0.054567 -1.9246e-05
12:72915308 A G 0.102800 -1.0445e-05
12:72918366 T C 0.047332 2.1631e-05
12:72934229 A G 0.474880 -1.8067e-06
12:72937796 C T 0.118742 2.6807e-05
12:72939734 G A 0.034005 4.7546e-06
12:72952965 A G 0.129343 1.8261e-05
12:72979345 G T 0.201987 -2.1357e-05
12:72979401 C G 0.028076 3.4055e-07
12:72982299 A G 0.035005 8.6160e-06
12:72999144 T C 0.512428 4.3182e-06
12:73007246 A C 0.108876 -9.9723e-06
12:73027335 C T 0.069931 2.5954e-06
12:73027461 A G 0.137203 8.5820e-06
12:73049816 T C 0.171701 -1.9783e-05
12:73058186 A G 1.907797 -6.0113e-07
12:73058900 T C 0.401607 -7.2741e-06
12:73065840 A C 1.829696 -9.0900e-06
12:73067398 C T 1.965216 -1.1097e-05
12:73067540 G A 0.220179 1.3405e-05
12:73068581 T C 0.583858 2.9503e-06
12:73074412 C A 0.570086 3.3839e-06
12:73075776 A G 0.055533 5.4339e-06
12:73109987 G T 0.133062 3.4396e-06
12:73110448 G A 0.388780 -9.9532e-08
12:73117963 G A 0.028783 1.3521e-06
12:73120881 T A 0.109790 1.2931e-05
12:73120966 A G 0.141970 -5.3615e-06
12:73121323 T C 1.721521 6.5315e-07
12:73125179 A G 0.697810 3.8300e-06
12:73133859 G A 0.034926 -4.1982e-07
12:73135101 G C 0.241003 -4.9962e-06
12:73140752 A C 1.741372 8.7527e-06
12:73142057 C T 0.162600 1.8953e-06
12:73150485 T G 0.039669 -6.7242e-06
12:73153191 G A 0.315765 3.0889e-07
12:73161710 A C 0.062261 5.0987e-06
12:73187300 T C 0.076802 2.4013e-05
12:73188412 T C 0.050987 -1.0713e-05
12:73198603 T C 0.065770 2.9945e-05
12:73200980 T C 0.030051 3.7786e-06
12:73209259 A C 0.523090 8.0842e-06
12:73210556 G A 0.118225 -6.1282e-05
12:73214181 G A 0.430394 2.5010e-06
12:73230389 G A 0.096936 1.6906e-05
12:73232709 C T 0.106816 1.3965e-05
12:73233116 G C 1.749029 -2.9614e-05
12:73233247 A G 0.035875 4.3585e-06
12:73242847 A G 0.333189 1.1675e-05
12:73243996 C T 0.385955 7.1154e-06
12:73254977 T C 0.056420 -4.2020e-06
12:73264371 C A 0.070880 -9.9471e-06
12:73267500 G A 0.118817 -9.2588e-06
12:73276775 C T 0.094053 9.9870e-06
12:73285150 G A 0.874071 1.4109e-05
12:73285595 T C 0.114880 -5.6124e-05
12:73290776 C T 0.365413 4.1719e-06
12:73307582 G A 0.467142 7.5837e-06
12:73353704 G C 0.093883 -1.5047e-05
12:73357242 C T 0.385513 2.5344e-05
12:73359351 G A 0.045150 4.2750e-07
12:73381545 T C 0.056872 1.3252e-05
12:73393555 G A 1.006970 7.4683e-07
12:73397054 A G 0.219054 -1.2008e-05
12:73413041 T G 0.372760 5.4376e-06
12:73416766 G A 0.035028 1.4621e-05
12:73417263 T C 1.462158 3.6445e-06
12:73435084 T C 0.446995 1.5857e-05
12:73448995 G A 1.045605 -2.0907e-05
12:73461275 A G 0.115448 2.6277e-05
12:73497587 T C 0.060292 1.2146e-06
12:73505681 C T 0.345038 4.0196e-06
12:73515773 G A 0.062006 5.7883e-06
12:73526862 A G 0.083394 4.4786e-06
12:73528954 T C 0.463607 -1.1300e-05
12:73538144 G C 0.078189 4.0698e-06
12:73547492 T C 0.465762 -1.3620e-05
12:73567449 C A 0.665468 -2.7477e-06
12:73573711 A G 0.655992 6.5765e-06
12:73582975 T C 0.032791 -1.0905e-06
12:73601132 T C 0.533099 1.5368e-05
12:73606041 G A 0.052010 -2.1405e-05
12:73635696 A G 0.071019 1.2163e-05
12:73638878 A C 0.040267 -3.5769e-06
12:73640640 C T 0.566138 1.4432e-05
12:73659931 A C 0.517082 -1.7683e-05
12:73672701 A G 1.446363 -2.1873e-05
12:73686297 C T 0.479205 7.4382e-06
12:73689447 T C 0.056927 -3.9412e-06
12:73715041 G A 0.974121 -3.6276e-05
12:73733999 G A 0.148212 -1.7068e-06
12:73745512 A G 0.165099 -2.7885e-05
12:73765510 G T 1.199264 -3.0708e-05
12:73769278 T C 0.040047 -8.3570e-06
12:73775970 T C 0.074358 4.8416e-05
12:73780673 A G 0.066973 -1.6036e-06
12:73786042 A G 0.063658 -2.4399e-05
12:73794685 T C 0.066426 1.6535e-06
12:73810676 T G 0.082843 2.0443e-05
12:73813695 A G 0.026777 6.7720e-06
12:73816593 G A 1.771219 -1.9679e-05
12:73828956 T C 1.197608 -2.6098e-05
12:73832179 G A 0.052915 1.3509e-05
12:73832261 C T 0.124787 1.7390e-05
12:73833859 T G 0.100818 7.8144e-06
12:73841813 G A 0.025193 -1.9405e-05
12:73844645 A G 0.022415 -1.1072e-05
12:73854918 G T 0.104150 -1.7608e-05
12:73859313 A C 0.081038 -1.0209e-05
12:73869966 C A 0.065647 2.0325e-05
12:73882325 G A 0.064369 -5.1875e-06
12:73884281 C T 0.354160 -1.2888e-05
12:73898065 A G 0.030626 1.4893e-05
12:73937446 T C 0.023095 3.8297e-06
12:73942103 C G 0.072131 1.3673e-05
12:73954653 G T 1.370485 -1.4351e-05
12:73973865 C T 0.436143 -8.0145e-06
12:73991059 C A 0.146859 1.3135e-05
12:73999162 A G 0.196880 -4.4120e-06
12:74006207 A G 1.800475 -1.4556e-05
12:74020994 G A 0.032064 -6.2914e-06
12:74028301 A C 0.062999 9.9143e-06
12:74031432 C T 0.460254 2.1027e-06
12:74040593 C T 0.061367 -5.6163e-06
12:74046523 A G 0.136136 -4.5346e-08
12:74051131 C T 1.154505 -1.1761e-05
12:74059286 T C 0.231627 -2.1471e-05
12:74059375 C T 1.282474 -1.4752e-05
12:74080525 A G 0.027212 6.6419e-06
12:74092376 A G 0.032971 4.3944e-06
12:74111731 C T 0.055196 1.5472e-05
12:74112769 T C 0.693142 -1.9310e-05
12:74115746 T C 0.496262 1.1646e-05
12:74138796 T G 0.728126 2.3836e-05
12:74139247 C A 0.076860 1.1262e-06
12:74159265 C T 0.823196 1.9176e-05
12:74167815 G A 0.133300 1.3403e-05
12:74168530 A C 0.087110 -5.5983e-06
12:74236916 C T 0.942060 -1.7072e-05
12:74245493 A C 0.023289 4.7273e-06
12:74245886 A G 0.034148 -1.4918e-05
12:74287141 G A 0.728392 2.7073e-05
12:74308181 G A 0.098472 6.9242e-06
12:74326692 A G 0.089279 -5.5159e-06
12:74330629 T G 0.107611 -4.2427e-06
12:74343720 C T 0.041043 -2.1654e-06
12:74344186 A T 0.084737 1.2487e-05
12:74348619 A C 0.136850 -8.0898e-06
12:74353360 C T 0.037884 4.3966e-06
12:74367834 T C 0.145903 1.1321e-05
12:74371073 C T 0.233568 -2.1300e-05
12:74390715 T C 0.062295 8.6389e-06
12:74417627 G A 0.194949 3.4311e-06
12:74431440 T G 0.395260 1.9876e-05
12:74442420 A G 0.113316 -1.0887e-05
12:74445607 T C 0.241914 1.3185e-05
12:74479695 C T 0.028956 -5.6228e-06
12:74510612 T C 0.032587 6.2473e-07
12:74527873 A G 0.031506 4.1242e-06
12:74556291 G A 0.126960 3.8767e-06
12:74576059 C T 0.240381 -6.8993e-06
12:74586210 G T 0.404011 2.1105e-05
12:74586488 C T 0.050022 -2.5369e-05
12:74597861 T C 0.028695 6.4046e-07
12:74610734 A G 0.046448 2.4808e-05
12:74630509 A G 1.143170 3.4388e-05
12:74652195 T C 0.056991 1.0304e-05
12:74657159 A G 1.811300 -3.2752e-05
12:74661059 C T 1.210843 2.4831e-05
12:74662427 G T 0.022626 -4.5537e-06
12:74667003 A C 0.877467 2.8760e-05
12:74667706 T C 0.134660 -1.1031e-05
12:74680999 G A 0.092808 2.6006e-05
12:74705842 G A 0.126089 -1.9268e-05
12:74709864 G T 0.041015 -1.1346e-05
12:74714111 C T 0.090068 7.7232e-06
12:74715885 C G 0.085108 -2.4746e-05
12:74716943 T C 0.574152 -1.7274e-07
12:74732024 A G 0.740981 -2.7485e-05
12:74753185 A T 0.060833 1.0398e-06
12:74761653 A G 0.116896 1.9661e-05
12:74763454 A G 0.034056 1.6639e-05
12:74780195 G A 0.057447 4.6571e-06
12:74782520 A G 0.096660 -8.6142e-06
12:74783224 A C 0.497357 1.9110e-05
12:74788593 A G 0.030724 -8.1538e-06
12:74790320 C T 0.083557 2.4121e-05
12:74815422 G C 0.056794 3.0130e-06
12:74817329 A C 0.501178 -3.5337e-05
12:74817723 G T 0.547480 1.3904e-06
12:74819118 T G 0.601279 1.2346e-05
12:74832123 G C 0.030588 -8.7284e-06
12:74845808 T C 0.036154 8.4302e-07
12:74846642 C A 0.414415 1.1497e-06
12:74846812 A G 0.036490 1.9166e-05
12:74850188 C T 0.062414 9.9135e-06
12:74850206 C A 0.823243 1.0325e-05
12:74854332 T C 0.023020 -5.3282e-06
12:74866237 A C 0.168465 1.6454e-06
12:74896741 T G 1.177226 5.8300e-05
12:74913196 C T 0.052786 8.0623e-06
12:74921944 C T 0.268045 -3.3887e-05
12:74922159 G A 0.315725 -3.9812e-06
12:74935901 G C 0.076938 -7.4388e-06
12:74936526 A G 0.137761 -4.7919e-06
12:74941216 G T 0.083245 -3.8867e-06
12:74956990 T C 0.207947 6.9525e-06
12:74960790 T C 0.204105 1.2158e-05
12:74972647 C T 0.333210 -4.1743e-05
12:74978682 C T 0.882512 8.3361e-06
12:74980238 T C 0.071828 -2.2068e-06
12:74989077 A C 0.087882 -6.7295e-06
12:74989236 T C 0.264068 -2.3161e-05
12:74989823 G T 1.414323 2.2303e-05
12:74997997 T C 0.322667 2.9180e-07
12:75012191 T C 0.055852 4.3657e-06
12:75014702 A G 0.202908 2.6129e-06
12:75017363 C G 1.670931 1.6962e-06
12:75025583 A G 0.044204 9.0568e-06
12:75042348 A C 1.748838 2.3130e-05
12:75045147 C T 0.037884 1.8104e-05
12:75051009 G T 0.054214 -4.0467e-06
12:75054053 A G 0.047380 -1.8023e-05
12:75057839 C G 0.106588 1.2331e-05
12:75077731 C T 0.127575 1.2456e-06
12:75081042 C T 0.344195 -1.3705e-05
12:75088138 C T 0.355244 2.8033e-06
12:75102282 G A 0.763430 -8.3382e-06
12:75105972 C A 0.149232 2.4150e-05
12:75116718 G T 0.163300 -1.2852e-05
12:75118838 G A 0.850789 1.7861e-05
12:75122415 T C 0.067962 -1.3474e-05
12:75123543 T C 0.172116 2.7811e-06
12:75125247 T C 0.045442 9.1499e-06
12:75155034 C A 0.686526 4.0534e-05
12:75155227 T G 0.252226 1.6560e-05
12:75159389 G A 1.814444 3.4856e-06
12:75163072 C A 0.296009 3.3984e-05
12:75173311 A C 0.125538 3.8808e-05
12:75177740 G A 0.074283 6.2664e-07
12:75179020 T C 0.078896 9.0090e-08
12:75190122 C A 0.070591 -7.1481e-06
12:75191495 C A 0.346795 3.0417e-05
12:75196564 A C 0.028922 1.7353e-06
12:75196736 A G 0.896373 -1.7651e-05
12:75197629 G A 0.384612 -1.1839e-05
12:75202639 G A 0.033325 -1.7917e-05
12:75215183 A C 0.843788 -2.1787e-05
12:75215820 A C 0.057804 1.7023e-05
12:75218998 T C 0.163021 1.8965e-05
12:75224285 A G 0.077407 -3.0127e-05
12:75232980 C T 0.076799 -1.6040e-05
12:75245764 T C 1.868002 -1.2197e-05
12:75249166 C T 0.319614 -2.8907e-05
12:75257481 T C 0.022395 -1.1179e-05
12:75259656 C T 0.040040 6.4852e-07
12:75267565 G A 0.067884 -2.3003e-05
12:75268122 T G 0.140324 -1.5111e-05
12:75294544 T C 0.033753 -2.0250e-05
12:75296610 C T 0.028287 1.5537e-05
12:75298413 T C 0.033315 -1.0503e-05
12:75299595 G C 0.071627 1.8055e-05
12:75328083 G A 0.604618 -3.5920e-05
12:75341966 C T 0.144258 1.7876e-05
12:75366509 T C 0.088229 2.2022e-05
12:75366735 G C 0.230525 -3.2124e-05
12:75377226 A G 0.096314 1.6144e-05
12:75380511 G T 1.318679 8.1862e-05
12:75384307 A C 0.037327 5.5851e-06
12:75386584 C T 0.023228 3.2789e-06
12:75387057 C T 0.101199 -1.9042e-05
12:75388719 G A 0.058446 1.7505e-05
12:75392744 C T 0.041168 1.0703e-05
12:75401919 T C 0.032513 7.2818e-06
12:75403869 T C 0.077795 -1.3506e-05
12:75407117 T C 1.812609 1.1593e-05
12:75416377 T G 0.023523 1.9452e-06
12:75419718 C T 0.145985 -2.1719e-06
12:75422205 T G 1.193837 3.1131e-05
12:75424551 A C 0.082017 7.8846e-06
12:75429922 A C 0.032553 -2.0286e-07
12:75431454 T C 0.089902 2.5308e-05
12:75442569 C A 0.090541 1.6867e-05
12:75446734 C T 0.020181 -4.5106e-06
12:75448975 G A 0.069081 7.9243e-06
12:75453042 T C 0.029357 -2.1474e-05
12:75453875 T G 1.790122 1.4666e-05
12:75469103 T C 0.340305 -2.9676e-05
12:75479379 A G 1.185188 1.9191e-05
12:75484196 C T 1.531963 -2.9204e-06
12:75498009 C T 0.027743 1.2932e-05
12:75500443 C T 0.274692 8.4301e-06
12:75509034 G A 0.092135 2.4651e-07
12:75509175 T C 0.178202 -4.8803e-06
12:75510415 C T 0.203486 -9.3959e-06
12:75516037 A G 0.445894 -2.9558e-06
12:75521459 G A 0.921002 -3.1218e-05
12:75543807 A G 0.103358 -5.3795e-07
12:75554050 C T 0.039384 -2.1081e-06
12:75557126 C T 0.184668 9.8866e-06
12:75558283 T C 0.378689 6.4323e-07
12:75564449 A C 0.078655 -3.4700e-05
12:75565117 T C 0.280982 2.3314e-06
12:75565735 G T 0.447529 -3.9654e-06
12:75565861 G A 0.072165 5.7548e-06
12:75567228 G C 0.037711 1.9535e-05
12:75570142 A G 0.024438 1.9770e-06
12:75577415 G A 0.048396 -2.1748e-06
12:75581370 T C 0.764732 -6.6259e-05
12:75589178 C T 0.046601 8.1243e-06
12:75600568 C A 0.169753 -1.9322e-05
12:75601443 A G 0.148916 -1.9228e-05
12:75609316 G A 0.038136 -9.7389e-07
12:75611311 T C 0.073786 4.1893e-05
12:75611888 G C 1.502480 6.1964e-05
12:75620412 C T 0.063267 3.1695e-06
12:75625410 A C 0.169002 -1.8760e-05
12:75627785 A G 0.056678 -7.3658e-05
12:75628817 G A 0.281614 -1.1781e-05
12:75644678 T C 0.057297 1.9972e-06
12:75645034 G A 0.113989 -6.4975e-06
12:75656510 G A 0.206723 -3.0612e-05
12:75656975 T C 0.178253 -2.1582e-05
12:75657767 T G 0.401856 2.4801e-05
12:75657835 C T 0.044160 -5.9298e-06
12:75668657 A G 0.063108 -5.8663e-06
12:75684326 A G 1.229675 1.3650e-05
12:75688487 A G 0.041828 -1.6064e-05
12:75692261 C A 0.354965 -2.2746e-05
12:75700096 T C 0.117906 -7.5034e-06
12:75700691 G T 0.812989 -1.8537e-06
12:75715330 A C 0.521999 -3.1674e-05
12:75760407 T C 1.851720 -1.8117e-05
12:75780959 T C 0.023105 1.3999e-06
12:75784138 G A 0.020246 1.7914e-05
12:75785100 T C 0.817362 2.0045e-05
12:75810544 T C 0.296961 1.0116e-06
12:75818684 G A 1.113153 2.1812e-05
12:75819020 A G 0.103137 3.0556e-05
12:75819352 G A 0.068058 1.2754e-05
12:75853328 A G 0.257350 1.4258e-06
12:75868510 A C 0.040998 1.6938e-05
12:75871149 A T 0.338935 4.3455e-06
12:75872256 T G 0.495507 1.1632e-05
12:75883064 C T 0.043763 1.3073e-05
12:75897234 G A 0.042600 1.3514e-05
12:75897349 T C 1.849225 7.5154e-06
12:75899918 T G 0.815849 1.2222e-05
12:75900382 T C 0.484835 1.0513e-05
12:75901953 G A 0.121295 2.7260e-05
12:75905055 G C 0.045527 3.6811e-05
12:75933546 G A 0.025451 -8.9311e-06
12:75937816 G A 0.035950 -4.0982e-06
12:75939173 G T 1.028157 8.4196e-06
12:75948937 A G 0.089456 -6.2370e-06
12:75952475 T C 0.048821 7.4802e-06
12:75954166 T C 0.045779 -7.6267e-06
12:75955343 A C 0.111055 -1.9869e-05
12:75956547 G A 0.022316 3.7676e-05
12:75972957 A G 1.204768 -1.3761e-07
12:75973640 T C 0.028538 5.7458e-07
12:75976111 C T 1.077914 3.0152e-06
12:75980022 T C 0.100784 1.2997e-05
12:75981887 T C 1.627951 1.2467e-05
12:75982448 A G 0.045762 8.3093e-06
12:75985151 T C 0.050923 -3.5393e-06
12:75989471 G A 0.027967 8.7721e-07
12:75992782 T C 0.307766 -1.2072e-05
12:76016713 T C 1.844152 8.1529e-06
12:76021934 A G 0.752768 -1.8364e-06
12:76033305 C A 0.075255 3.3108e-06
12:76035715 G A 0.122985 2.1496e-05
12:76038674 C T 0.860995 -2.7543e-06
12:76040392 C T 0.124165 7.9612e-05
12:76041840 C T 0.029857 -2.5034e-05
12:76043062 T C 1.206386 -2.7005e-05
12:76045167 A G 0.083986 -6.0046e-06
12:76045936 A G 0.324754 1.3636e-05
12:76047791 T C 0.367011 -1.8536e-05
12:76048838 C A 0.825327 -4.1749e-06
12:76054854 A G 0.048668 -2.1334e-05
12:76057632 T C 1.509038 -2.0011e-05
12:76061880 A G 0.047601 -2.5506e-05
12:76064345 T C 0.862916 3.7401e-06
12:76069725 G A 0.043973 -6.6500e-06
12:76076687 C T 0.045071 -3.1109e-05
12:76079192 C T 0.470440 1.7861e-05
12:76084550 A G 0.042692 1.0259e-04
12:76084625 C T 0.078131 3.9093e-05
12:76088939 G T 1.305651 2.3082e-05
12:76089542 A G 0.058008 -1.6841e-05
12:76090440 G A 0.215641 -4.6750e-05
12:76092436 G A 0.421435 -1.3074e-05
12:76094178 A G 0.049620 4.8697e-06
12:76100354 G A 0.301037 -9.4098e-06
12:76102133 C A 0.166489 3.9214e-06
12:76103883 C G 0.162763 1.1060e-05
12:76104713 A G 0.820370 -1.2559e-05
12:76109951 G A 0.095776 1.8466e-05
12:76112747 G T 0.297811 -1.3985e-05
12:76113524 A G 0.053190 1.4839e-05
12:76113736 G A 1.416648 -2.6234e-05
12:76113785 C T 0.673457 -3.6594e-05
12:76114380 C T 1.112606 -2.0300e-05
12:76114592 G T 1.542965 -1.1622e-05
12:76114893 C T 0.290763 7.7122e-06
12:76117636 C T 0.598688 8.6219e-06
12:76117991 G T 0.080555 3.8675e-06
12:76119297 G A 0.872207 -1.8852e-05
12:76127267 T C 0.667219 -7.5916e-06
12:76127770 C A 0.045292 1.3850e-05
12:76127911 C T 0.209307 -1.7802e-05
12:76132105 T C 0.500552 1.8077e-05
12:76135669 C T 0.089341 -1.1402e-05
12:76146674 A G 0.372015 2.5376e-05
12:76147026 C T 1.664550 1.9021e-05
12:76150049 C T 0.046482 4.7921e-06
12:76153387 T C 0.192260 -3.3220e-05
12:76159483 A G 0.109892 -1.0086e-05
12:76167238 T C 0.127708 -4.7407e-06
12:76169930 T C 0.184515 2.1943e-05
12:76170867 T C 0.587904 1.1942e-04
12:76171489 A G 0.034960 2.5311e-06
12:76174136 C T 0.056141 6.8795e-06
12:76174920 C T 0.029459 1.5651e-05
12:76175414 T C 0.069873 -5.0444e-05
12:76178385 G A 0.023938 4.2065e-06
12:76178943 C T 1.472786 6.2231e-06
12:76191003 G T 1.407486 4.1503e-06
12:76191194 C A 0.750307 -1.9089e-06
12:76204730 C A 0.557139 3.2293e-05
12:76210661 A G 0.098336 4.7419e-06
12:76210873 C T 0.039067 -4.9583e-06
12:76215754 C T 0.366936 4.0224e-05
12:76220318 G C 0.056172 -1.1247e-05
12:76222286 C T 0.194106 1.4185e-04
12:76229291 A C 0.061435 2.4226e-06
12:76231212 C T 0.162919 -2.1729e-05
12:76238654 G A 1.377526 2.1400e-05
12:76242553 C T 0.295285 4.3126e-05
12:76244541 T C 1.082493 -8.6162e-06
12:76247352 G A 0.159863 2.6170e-06
12:76249142 C G 0.052361 -4.4801e-06
12:76255406 T C 1.431577 4.7491e-05
12:76258289 A G 0.263415 6.9881e-05
12:76262797 T C 0.759650 1.2745e-05
12:76263489 A G 0.096490 -2.3757e-05
12:76263716 A G 0.081470 1.4993e-05
12:76265479 G T 0.489568 -2.0944e-05
12:76270006 G A 0.202895 -7.6509e-06
12:76272622 C G 0.073232 -2.9271e-06
12:76276950 C A 0.081511 1.4786e-05
12:76278068 A C 0.095151 -7.2497e-06
12:76280667 T C 0.140018 -1.7661e-06
12:76284655 A G 0.056876 -8.2861e-06
12:76287239 A C 0.353425 -4.3061e-06
12:76293117 G A 0.348115 1.6186e-05
12:76295571 C T 0.485110 -1.3046e-05
12:76301898 T C 0.308449 -9.0512e-06
12:76302871 G A 1.053812 1.1661e-06
12:76307661 C T 0.073559 1.7447e-05
12:76310936 G A 0.688287 -1.4673e-06
12:76311096 T C 0.075197 5.5842e-06
12:76312780 G C 0.079563 -8.8029e-06
12:76313243 T C 0.027178 -2.0701e-05
12:76314359 T C 0.042950 -1.8227e-05
12:76317481 T C 0.114798 -4.0529e-06
12:76321636 A G 0.488775 2.0571e-06
12:76322991 A C 1.650073 1.8886e-05
12:76326273 C T 0.261358 2.6465e-07
12:76330486 T C 1.769057 6.5315e-06
12:76339221 G A 0.377370 1.3108e-06
12:76339236 G A 0.603101 1.1559e-05
12:76348112 G T 0.123172 -1.5448e-06
12:76352199 A G 0.035059 6.3162e-06
12:76353333 C T 1.778090 -1.1432e-05
12:76355873 A C 0.108329 -5.0663e-07
12:76357719 T C 0.189095 2.6059e-05
12:76359415 C T 0.079515 -1.4674e-05
12:76363709 T G 1.381939 -1.9858e-05
12:76365855 C T 0.046435 1.2237e-05
12:76366020 C T 0.111620 8.9463e-06
12:76367607 A G 0.098952 9.9955e-06
12:76368133 T C 0.651654 1.8844e-05
12:76370874 A G 0.061975 2.7429e-05
12:76374324 T C 1.517711 2.0109e-05
12:76374858 G A 0.078339 -1.4190e-05
12:76385598 T G 1.775687 1.1235e-05
12:76388307 G A 1.259702 -1.4769e-05
12:76389015 T C 0.086345 2.6402e-06
12:76397901 C A 0.309020 -2.5851e-05
12:76398506 A G 0.022435 1.0773e-05
12:76399886 G C 0.151887 -2.8560e-05
12:76400132 G A 1.650988 -3.5672e-05
12:76402394 C T 0.621834 3.7481e-06
12:76404182 G A 1.628437 1.3936e-05
12:76405801 C T 0.339884 -2.7727e-06
12:76415040 T C 0.042678 -4.7361e-06
12:76415115 T C 0.052017 7.8070e-06
12:76416505 G T 0.086287 -1.6037e-05
12:76416536 T C 0.148637 -3.3148e-06
12:76417290 G A 0.652239 1.4767e-06
12:76420006 T C 0.346306 7.0624e-06
12:76421649 T C 0.103691 -2.5077e-05
12:76425476 A G 0.160438 8.2829e-06
12:76428534 G A 1.632554 2.1538e-05
12:76432341 G A 0.028837 -1.1172e-05
12:76432832 C G 0.022915 3.7311e-05
12:76433236 C T 0.129268 6.3318e-06
12:76438261 C T 0.150840 -9.8636e-06
12:76439790 T C 0.037014 -2.2029e-05
12:76442907 C T 0.385145 -1.9409e-05
12:76446095 C T 0.375956 1.3060e-05
12:76461137 C T 1.232674 -1.1884e-05
12:76472690 T C 0.076057 -6.7196e-06
12:76486537 T C 0.058307 -1.0143e-05
12:76489578 G C 1.220455 -4.0366e-06
12:76489875 A G 0.059086 -6.1672e-06
12:76493055 G A 1.211265 -1.1817e-05
12:76494089 A G 0.645446 3.6480e-06
12:76500198 T C 0.423448 1.6656e-05
12:76520207 C T 1.309646 -1.1567e-06
12:76520229 A G 0.106180 -2.1604e-05
12:76521778 C T 0.049682 -1.2438e-05
12:76523263 C T 1.916895 -9.7758e-06
12:76524339 G C 0.793899 5.0262e-05
12:76524457 C G 0.138536 -3.0208e-05
12:76530370 A C 0.063900 -1.1009e-05
12:76530422 G A 0.177182 -2.7022e-05
12:76532241 T G 0.051878 -8.9223e-06
12:76539537 T C 0.703753 -2.6661e-06
12:76542968 A G 0.296869 -1.0525e-05
12:76546099 A C 0.030071 -9.9542e-06
12:76567313 A G 0.639167 -3.6762e-06
12:76567904 A G 0.092349 -1.3897e-05
12:76571584 C T 0.054856 9.8634e-07
12:76573477 C T 0.297835 2.0365e-05
12:76574066 G A 0.020572 2.9019e-05
12:76576947 T C 0.047513 -5.1389e-06
12:76581807 T C 0.064529 -9.5898e-06
12:76585302 C T 0.077764 -3.0244e-05
12:76585816 G A 0.052724 -5.1602e-06
12:76592405 A G 0.157626 -5.6053e-06
12:76593184 C T 0.115750 1.2082e-05
12:76593662 C T 0.062230 1.2218e-05
12:76596598 C T 0.025050 8.1898e-06
12:76600231 C T 0.129135 -7.5372e-06
12:76600936 C T 0.028980 -2.6267e-05
12:76601923 A G 0.035933 1.8606e-07
12:76608154 A C 0.469628 7.1262e-06
12:76610694 G T 0.540596 -9.3167e-06
12:76619207 G T 0.130846 -1.7643e-05
12:76626833 C T 0.060945 1.7919e-05
12:76630998 G A 0.437044 1.1854e-06
12:76633047 G A 0.044283 -8.0507e-06
12:76633139 T C 0.210667 -3.0520e-05
12:76634023 G T 0.930715 -1.6965e-05
12:76635396 T C 0.150449 -1.2958e-05
12:76646839 T C 0.024809 1.7414e-05
12:76660153 C A 0.127599 -1.7042e-05
12:76661054 G A 0.032995 -5.1538e-06
12:76661181 T C 1.581818 1.4370e-05
12:76661601 A G 0.230029 -3.5173e-06
12:76665746 G A 0.061302 -5.1497e-06
12:76670555 T C 0.752670 -1.1084e-05
12:76677608 T C 0.460336 -3.6603e-05
12:76681055 A G 0.054826 2.1448e-05
12:76683893 G T 0.041196 -9.7805e-06
12:76692008 A G 0.765946 -4.7633e-07
12:76696075 T C 0.212679 -1.2750e-05
12:76696901 C A 1.360748 -7.8473e-06
12:76704479 T G 0.053969 -7.5527e-06
12:76704621 A G 1.152944 4.8474e-06
12:76709819 C G 0.082565 5.7149e-06
12:76710981 G A 1.108318 -7.6955e-06
12:76724556 C T 0.192702 1.5416e-06
12:76726936 C T 0.100842 -1.8111e-05
12:76726992 T C 0.228220 1.8269e-07
12:76736667 C A 0.190104 4.8280e-05
12:76740149 A G 0.156422 -2.2015e-05
12:76741341 T C 0.025420 1.9641e-05
12:76785940 A C 0.552495 4.3703e-07
12:76804195 A G 0.115723 4.5403e-05
12:76810937 G A 0.388080 -3.2643e-06
12:76816706 T C 0.049423 -6.5602e-06
12:76828741 C T 0.040713 -3.5645e-06
12:76838368 A T 0.032142 -8.5687e-06
12:76871226 G A 0.026733 -9.4136e-06
12:76892381 A G 0.023843 -1.8681e-07
12:76897808 C T 0.065062 5.7953e-06
12:76903643 G A 0.225214 -9.7580e-07
12:76916286 A G 0.546613 -6.4161e-07
12:76923549 C T 0.028735 5.5668e-08
12:76924384 A G 0.741277 6.5470e-06
12:76924683 G A 0.037639 -1.9720e-05
12:76925350 T C 0.953742 -2.6761e-06
12:76929989 G T 0.058491 8.2207e-07
12:76941438 T C 0.205982 -7.0531e-06
12:76942847 C T 0.030507 1.7929e-05
12:76982714 A G 0.020236 -1.8215e-05
12:76986943 T G 0.351705 -1.1734e-05
12:76990597 A G 0.058066 -2.2005e-05
12:76994364 T G 0.037493 -1.3740e-05
12:77009060 G A 1.182128 -2.5049e-06
12:77015102 T C 0.070611 -6.4517e-06
12:77017219 A G 0.039268 1.3424e-05
12:77017439 T C 0.065079 1.2584e-05
12:77027457 G A 0.231579 1.4194e-05
12:77032835 A C 0.052847 -9.1443e-06
12:77033772 A G 0.042103 2.1555e-05
12:77049436 T C 0.045170 -1.4729e-05
12:77056393 G A 0.909082 1.0823e-05
12:77060731 A C 0.412123 -3.2054e-06
12:77068772 T C 0.031309 -2.3568e-06
12:77069765 T C 0.520720 2.4215e-06
12:77072693 A G 0.153240 -4.9305e-06
12:77074444 A G 1.608079 8.7213e-06
12:77084977 A G 0.263255 2.1473e-05
12:77087056 G C 0.059990 2.6506e-05
12:77087773 G T 0.403178 -1.6207e-06
12:77087815 T G 0.036021 1.6669e-05
12:77098383 A G 0.648914 3.4659e-05
12:77098574 A G 0.554127 -2.5388e-05
12:77100765 G T 0.055808 5.4711e-06
12:77101313 A G 1.185029 -2.0752e-06
12:77101441 A C 0.078747 2.8572e-05
12:77103495 C T 0.039377 2.4352e-05
12:77103873 T C 0.592929 -2.9530e-05
12:77104668 A G 0.089089 -4.8663e-06
12:77107595 A C 1.179269 -1.2040e-06
12:77112010 G T 0.117454 -2.0613e-05
12:77112127 G A 0.060088 1.8233e-05
12:77112627 G A 0.260593 9.6099e-06
12:77119143 A C 0.057433 -1.2766e-05
12:77119359 A G 0.079688 -1.2990e-05
12:77121265 T G 1.119208 1.0248e-05
12:77127325 C T 1.491132 -1.2552e-05
12:77132576 T C 0.540745 -6.8908e-06
12:77133205 T G 0.115047 -5.3226e-06
12:77134151 G C 0.618465 3.1106e-05
12:77134822 A G 0.064913 -1.3093e-05
12:77136919 A G 1.687621 2.7365e-05
12:77141224 T C 0.031669 -6.1140e-06
12:77146303 G T 0.047472 1.1250e-05
12:77177375 A G 0.030486 -2.9813e-06
12:77178389 G A 0.031380 -3.8443e-06
12:77191258 C T 0.036987 -1.3820e-05
12:77201901 C T 0.042233 1.4511e-06
12:77206531 G A 0.070584 -6.7682e-06
12:77212915 A G 0.206186 2.5703e-05
12:77214788 A G 1.824280 1.5657e-05
12:77217193 C T 0.168281 -1.5647e-05
12:77219305 A C 0.157718 2.7346e-05
12:77219930 C G 0.030129 -3.2573e-06
12:77228760 A C 0.044507 1.7108e-05
12:77242351 C T 0.413932 -4.1216e-05
12:77253513 C T 0.043409 1.7693e-05
12:77260899 A G 1.219057 7.7505e-06
12:77268220 C A 0.041566 -3.9835e-06
12:77271180 A C 0.056583 -7.6537e-06
12:77271538 T C 0.283759 -4.2116e-05
12:77273723 A G 0.104330 -6.6901e-06
12:77274302 G A 0.453666 -1.0223e-05
12:77282084 T C 0.100628 5.7107e-05
12:77282680 T A 0.051796 9.2881e-07
12:77282886 G A 0.036548 1.2558e-05
12:77286229 G T 0.322075 9.0426e-06
12:77288346 A G 0.346452 -1.1745e-05
12:77290301 T C 0.359334 2.3157e-05
12:77304411 G A 0.143357 2.6540e-05
12:77309147 T G 0.345942 9.3069e-06
12:77313215 G A 0.067429 -1.2929e-06
12:77313694 T C 0.486178 -4.3115e-06
12:77313991 A G 1.747138 1.8033e-05
12:77318911 C A 0.274587 -1.4250e-05
12:77326618 A G 0.530566 -2.1684e-05
12:77334817 G A 1.393319 -2.2654e-05
12:77335916 A G 0.094090 8.0288e-06
12:77341490 T C 1.384581 -1.8585e-05
12:77350926 A G 0.026961 -4.9503e-06
12:77378377 G A 0.827459 2.5685e-05
12:77396648 G A 0.035736 -2.0316e-05
12:77399601 T C 0.050589 -1.7112e-05
12:77400724 A G 0.850415 1.4874e-05
12:77404174 G A 0.256680 6.2192e-07
12:77405194 T C 0.057970 7.8475e-06
12:77407225 T C 1.533364 7.5858e-06
12:77408510 C G 0.057290 2.3129e-06
12:77408931 G C 1.664002 1.1412e-05
12:77421087 T C 0.162512 -3.6327e-06
12:77421388 T C 1.453489 2.2925e-06
12:77425602 T C 0.023925 8.8651e-06
12:77426776 A G 0.928094 -1.9449e-05
12:77434953 T C 0.058096 -6.7492e-06
12:77436044 C T 0.626315 -4.8037e-05
12:77439823 C G 0.039717 -1.1638e-05
12:77446300 G C 0.368605 4.0766e-06
12:77446884 C T 0.150452 -8.2007e-06
12:77447662 T C 0.094338 1.4460e-05
12:77449790 G A 1.807308 5.5917e-06
12:77456050 A G 0.069516 1.3467e-05
12:77458848 A G 0.411062 -2.0109e-05
12:77463079 T C 1.916426 -5.8804e-06
12:77469830 A G 0.389807 -3.3106e-05
12:77470119 C T 0.254803 4.9840e-06
12:77478186 A G 0.438560 -8.2115e-06
12:77481226 C T 0.240905 -9.9439e-06
12:77481323 G C 0.456287 -4.3226e-06
12:77482684 A C 0.173894 -3.4788e-06
12:77493554 T C 0.299514 7.6708e-06
12:77499194 C T 1.384945 -7.7704e-06
12:77501110 G A 0.222974 6.4002e-06
12:77510489 C T 0.034692 1.8793e-06
12:77523682 A G 0.042491 -2.9480e-05
12:77529488 A G 0.488806 -3.1323e-06
12:77549082 A G 0.040305 -8.9376e-07
12:77553722 T C 0.227904 5.3323e-06
12:77559374 A C 0.053857 1.1663e-05
12:77560537 T G 0.455121 -2.0996e-05
12:77560850 G T 1.358991 -5.3706e-05
12:77565912 A G 0.036922 1.0579e-05
12:77583618 T C 1.478743 -5.3124e-05
12:77588621 A G 0.567726 -1.8537e-05
12:77591035 C T 0.062118 -5.6171e-06
12:77597020 G A 0.026328 -3.7271e-06
12:77612585 A G 1.351273 1.0549e-04
12:77618000 C T 0.501603 -6.6764e-06
12:77620564 A G 0.027063 1.4937e-05
12:77623629 T C 0.022211 -1.4687e-05
12:77625921 T C 0.055757 -2.3444e-05
12:77630237 G A 0.041216 4.4799e-06
12:77634685 A G 0.073994 1.1495e-06
12:77635307 A G 0.022551 3.2024e-06
12:77642684 T C 0.031503 -2.1046e-05
12:77663172 G A 0.525776 2.7088e-06
12:77667192 G A 1.445486 5.3449e-05
12:77669396 A G 0.121044 -1.5903e-05
12:77672496 C T 0.066674 2.3429e-05
12:77680096 G A 0.139345 6.1094e-06
12:77689021 G A 0.030381 -1.9235e-05
12:77689797 T C 0.167904 6.3811e-06
12:77691365 T C 0.032934 1.7079e-06
12:77692252 T C 0.519313 3.0949e-05
12:77716790 C G 0.353245 3.0869e-05
12:77729385 T C 1.892134 -1.9077e-05
12:77738350 G T 0.197632 -3.4888e-06
12:77738765 A G 0.132450 1.4324e-05
12:77744437 T C 0.094719 1.0303e-05
12:77748495 G T 0.323279 4.9539e-06
12:77753207 C T 1.877069 -2.4020e-05
12:77754862 C A 0.857734 -4.6055e-06
12:77755256 T G 0.040601 -1.4110e-05
12:77756615 C T 0.363903 -3.1529e-05
12:77774618 T G 0.079940 2.6937e-06
12:77775851 T C 0.079022 -4.6659e-06
12:77779661 C G 1.744058 -5.3862e-06
12:77792996 A G 1.463107 -1.6089e-05
12:77793238 A G 1.264241 -4.0825e-05
12:77794404 T C 0.082973 -1.0934e-05
12:77800872 G A 0.066205 -2.0537e-06
12:77804994 T C 0.111545 -2.7826e-05
12:77805406 G A 0.116345 3.6847e-06
12:77806686 C T 1.159040 3.7878e-06
12:77812805 T C 0.020256 -2.0308e-05
12:77815180 A C 0.471943 2.8632e-06
12:77816167 T G 0.274389 -5.6616e-06
12:77824524 C T 0.823519 1.0590e-05
12:77833119 A C 0.053710 -8.1991e-06
12:77839815 A G 0.095814 9.7480e-06
12:77840834 G A 0.076979 1.1861e-06
12:77840997 A G 1.380117 -3.1250e-06
12:77851114 C T 0.040407 -9.6344e-06
12:77873499 T C 1.409046 -1.8317e-05
12:77885846 G A 0.119776 8.3269e-06
12:77887972 C A 0.044099 -3.9690e-06
12:77892297 A G 0.183587 -1.3212e-05
12:77899510 A G 0.423135 2.6258e-05
12:77917281 G A 0.029048 -3.2665e-06
12:77927796 G A 0.651491 3.8917e-06
12:77929764 G A 0.089551 -1.1927e-05
12:77935272 G A 0.111269 7.1836e-07
12:77938654 C T 0.504724 2.9543e-05
12:77942182 C T 0.192498 -8.0368e-06
12:77943587 T C 0.517929 3.8104e-05
12:77964428 G A 1.156477 4.1277e-05
12:77964677 T C 0.430397 2.3277e-05
12:77966468 C A 0.075354 -1.5317e-05
12:77974178 A G 0.198577 4.4681e-06
12:77974915 T C 0.072358 1.8010e-05
12:77979982 G A 0.075051 1.4491e-05
12:77986403 C T 0.488629 5.5914e-06
12:77994597 T G 0.080035 -3.5500e-05
12:77997747 A G 0.719766 -1.9387e-05
12:77998624 A G 0.080205 -1.0304e-05
12:78017437 A T 0.041420 1.3904e-05
12:78020237 G A 0.048767 5.0535e-06
12:78025912 C T 0.330844 2.3544e-05
12:78032818 T G 0.398548 -1.2667e-05
12:78032824 G A 0.133093 1.3160e-05
12:78036108 A G 0.035504 1.3960e-05
12:78042172 C T 0.614511 -2.1668e-05
12:78042193 C T 0.114183 -1.0952e-05
12:78042506 A G 0.181860 -2.9610e-05
12:78044098 T G 0.066640 4.7454e-06
12:78046923 G T 0.026087 9.7762e-06
12:78053997 C T 0.061863 -1.4501e-05
12:78060308 T C 0.038248 8.2292e-06
12:78067983 G A 0.053265 -1.3813e-05
12:78075142 T C 0.110610 3.1118e-06
12:78079749 G A 0.057923 -2.8225e-06
12:78082333 A G 0.070064 -2.5902e-05
12:78086749 T C 1.851652 5.3365e-07
12:78087018 T C 0.111385 -2.6397e-05
12:78088754 A G 0.083734 -1.4130e-05
12:78090578 A C 0.292337 3.1185e-06
12:78091987 G A 0.060581 1.8204e-05
12:78095676 C T 1.878133 -5.6535e-06
12:78109770 G A 0.055295 -1.2103e-07
12:78111841 A G 0.044561 5.2705e-06
12:78112400 A G 0.026876 -8.6278e-06
12:78114264 G A 0.081113 -5.9040e-08
12:78114953 C A 1.116427 1.1753e-05
12:78116173 T G 0.092985 -1.4076e-05
12:78126342 G T 1.104007 3.7365e-06
12:78129899 G A 0.077183 -8.2323e-06
12:78147923 G A 0.056270 3.4291e-05
12:78154606 T C 0.926924 2.8760e-06
12:78171540 T G 0.041440 -8.8006e-07
12:78173221 T C 1.073222 -2.5126e-05
12:78175611 C A 0.025825 -2.0902e-05
12:78179503 A G 0.868804 1.2194e-05
12:78181072 C A 0.217034 -4.0908e-05
12:78186258 G T 0.265938 -7.8038e-06
12:78211858 A G 0.060830 -1.7785e-06
12:78212394 C T 0.696029 -7.0633e-06
12:78216016 G T 0.782211 1.5055e-05
12:78221766 T C 0.050885 6.6116e-06
12:78223598 A G 0.535645 -1.0324e-05
12:78229636 A G 1.813979 1.4485e-05
12:78230956 T C 0.043372 6.6261e-06
12:78231797 A G 0.043977 -2.2068e-06
12:78245831 G A 0.033607 1.0253e-05
12:78252435 C T 1.670503 3.1591e-05
12:78252709 A G 1.027386 -2.0498e-06
12:78264542 T A 0.032213 -2.1637e-05
12:78266627 C T 0.062638 1.3651e-06
12:78275020 T C 0.217735 -6.6844e-06
12:78278413 T G 0.573193 -5.7338e-06
12:78278468 A G 0.608402 -9.0925e-06
12:78292761 A G 0.118263 1.2167e-05
12:78293160 T C 0.225048 4.5203e-06
12:78301059 G A 0.243366 -5.4085e-06
12:78306172 A G 0.044793 -2.7663e-06
12:78315213 A G 0.651029 1.4408e-05
12:78328493 C A 0.120823 1.0344e-05
12:78334194 G A 0.226285 -1.5205e-05
12:78335038 T C 0.067585 -3.4819e-05
12:78336732 A G 0.307058 -2.0717e-05
12:78347025 T C 0.463341 8.6305e-06
12:78353984 C A 0.236767 3.8129e-05
12:78358183 T C 0.029728 1.6724e-05
12:78366652 C A 0.021106 3.8680e-06
12:78369825 G A 0.338864 3.7913e-05
12:78369863 G A 1.422255 2.4312e-05
12:78370227 A G 0.893235 2.2592e-05
12:78373353 G A 0.056162 2.9791e-06
12:78377963 C T 0.168138 -3.1179e-05
12:78383458 T G 0.082558 2.2624e-06
12:78389414 A C 1.701934 3.0878e-06
12:78395973 A G 0.269650 -1.8689e-05
12:78400884 A G 0.260467 1.8496e-06
12:78405954 G A 0.263292 1.3482e-05
12:78406591 T G 1.041114 -1.0168e-05
12:78408398 G A 0.111072 -1.3432e-05
12:78411886 A G 0.078182 -2.6512e-05
12:78412646 G C 1.057970 -6.7945e-06
12:78415824 G A 0.197934 -2.2378e-05
12:78415872 A G 0.064066 -1.9570e-05
12:78416500 T C 0.468927 -2.7442e-05
12:78419817 A C 0.073538 -1.3618e-05
12:78420267 G T 0.254541 -3.0830e-06
12:78422050 C T 0.065110 -1.4273e-05
12:78422545 T C 0.186072 8.7108e-06
12:78424329 C T 0.033787 -1.1731e-05
12:78431250 C T 0.199872 2.2850e-05
12:78432960 G C 0.040084 3.0661e-05
12:78434054 T C 0.565662 -2.5029e-05
12:78435557 G T 0.029915 -1.3792e-05
12:78445966 C T 0.180643 -4.5669e-05
12:78459354 G A 0.154988 -6.6198e-05
12:78463405 A C 0.020851 1.2157e-05
12:78473183 C T 0.245216 2.8659e-05
12:78473663 A G 0.071971 -1.6285e-05
12:78476527 G A 0.052282 9.3879e-06
12:78477588 C T 0.037847 -1.1537e-05
12:78485994 A G 0.631075 -5.8087e-06
12:78489432 A G 0.073229 2.1084e-05
12:78489880 G A 0.145740 -6.3334e-05
12:78494351 C T 0.325251 1.0210e-05
12:78495899 G A 0.115189 -7.6155e-06
12:78499229 G A 0.264958 -3.5208e-05
12:78501544 G A 1.710740 -5.4458e-07
12:78502031 G A 1.571099 4.4847e-05
12:78517410 T C 1.378349 -1.7442e-05
12:78523676 T C 1.236223 1.0708e-05
12:78533079 T C 0.495630 -7.9896e-06
12:78541390 T C 0.057535 1.7337e-05
12:78542699 C T 0.636039 -5.2566e-05
12:78544665 T C 0.236747 -3.8131e-05
12:78554528 A G 0.286483 -1.2254e-05
12:78554842 T C 0.639690 -2.3013e-05
12:78558657 A G 0.073814 -1.7001e-05
12:78563793 A G 0.654296 -2.0618e-05
12:78565388 G A 0.061992 -1.1636e-05
12:78566761 C T 0.148161 -1.1278e-05
12:78571490 C T 0.493443 8.3615e-06
12:78571629 T C 0.062560 1.2175e-05
12:78571902 G A 0.219292 -7.8900e-06
12:78573164 T C 1.953949 1.2051e-06
12:78578505 A C 0.094960 -3.9893e-06
12:78579708 T C 0.197506 -5.6998e-06
12:78582239 G T 0.067028 -3.9562e-06
12:78585119 G A 0.415788 6.3391e-06
12:78592463 C T 0.061187 -9.2992e-06
12:78593550 A G 0.292446 -6.2604e-06
12:78604578 T C 0.089861 -7.4000e-06
12:78605435 G A 1.957907 7.0257e-06
12:78611373 T C 1.393325 1.4496e-05
12:78612094 G A 0.073232 1.6682e-05
12:78615141 G A 0.207590 -1.8258e-05
12:78616876 G A 0.024707 -8.1932e-06
12:78620021 C T 0.134619 -9.6410e-06
12:78627389 G T 0.097633 4.4809e-06
12:78628498 G C 0.107513 1.2281e-05
12:78628654 C T 0.969337 1.1180e-05
12:78629092 A G 0.031204 -8.3441e-07
12:78632036 G A 0.321824 5.5978e-06
12:78636060 C T 0.024448 9.7163e-06
12:78636247 A G 0.036494 1.9966e-05
12:78637292 C A 1.957876 9.5230e-06
12:78637683 G C 0.439318 9.2812e-06
12:78638944 T C 0.969439 1.5889e-05
12:78639198 G A 0.075819 -1.2628e-05
12:78640351 T G 0.273227 9.1032e-06
12:78641515 A G 0.078702 -1.0882e-05
12:78641945 C T 0.273288 -4.3450e-05
12:78652414 T C 0.162824 3.3427e-05
12:78652449 C T 0.302625 7.3746e-06
12:78653741 T C 0.032876 -8.8620e-06
12:78663467 G A 1.619267 -2.3289e-05
12:78665642 T C 0.099679 -2.4961e-05
12:78666002 A G 1.781181 2.0599e-05
12:78670152 C A 1.720501 -1.6735e-05
12:78674176 T C 0.075231 8.6201e-05
12:78679043 T C 0.093675 6.1287e-06
12:78682293 G A 0.589281 -1.5425e-05
12:78686995 T C 0.278833 2.9980e-05
12:78693281 A G 0.026294 -1.7246e-05
12:78706179 T C 0.022792 -1.4574e-05
12:78711091 G A 0.082249 2.6366e-06
12:78711729 T C 0.053075 -6.8287e-06
12:78717997 T C 0.049651 6.2184e-06
12:78718875 A C 0.456865 1.2651e-05
12:78721225 T C 0.222518 -3.9273e-06
12:78725095 C T 0.173364 8.2646e-06
12:78730898 C T 0.132726 -9.2791e-06
12:78736694 A G 0.310128 -1.9963e-05
12:78752661 T C 0.105496 -4.5257e-06
12:78762842 T C 0.043518 3.9609e-06
12:78767943 G A 0.152094 2.9401e-06
12:78776597 T C 0.714619 -1.2813e-05
12:78784378 T C 0.040169 5.6749e-06
12:78790814 A G 0.020175 5.8137e-06
12:78797440 A G 0.096317 -1.0322e-05
12:78818865 G A 0.408159 -1.6743e-05
12:78819946 C T 0.152414 1.6706e-05
12:78835947 G A 0.130727 -1.1604e-06
12:78842017 C A 0.232833 -1.2986e-05
12:78844001 C G 0.524263 -4.2441e-06
12:78845553 A G 0.023676 1.2521e-05
12:78845774 C T 1.168397 1.1644e-05
12:78847259 T G 0.395586 9.9511e-06
12:78847304 A G 0.713851 5.2026e-07
12:78857529 T C 0.042154 4.6899e-05
12:78858368 T C 0.079219 -1.6388e-05
12:78858599 T G 0.073871 -1.7932e-05
12:78860383 C A 1.059232 -1.5759e-05
12:78864376 A G 0.166581 6.6223e-06
12:78867586 G T 0.281536 6.1719e-06
12:78876989 C T 0.179072 -6.3996e-06
12:78887565 T A 0.329093 7.3393e-06
12:78894686 G A 0.333261 -7.4643e-06
12:78896447 A C 0.150361 -1.5466e-05
12:78906497 C A 0.073542 1.2785e-05
12:78922665 A G 1.020688 1.4498e-05
12:78934906 C G 1.310047 -3.5763e-06
12:78937649 A G 0.266604 -3.1318e-05
12:78941006 C T 0.048709 -2.0185e-05
12:78941832 A G 0.085570 2.8563e-06
12:78944025 C T 0.072607 -1.8129e-05
12:78946645 A G 1.192335 3.9298e-05
12:78949377 T C 0.033356 3.3949e-06
12:78951010 C T 0.024832 -7.7895e-06
12:78958385 A G 0.052864 1.8437e-05
12:78960513 A G 0.033828 3.0695e-05
12:78965616 G A 0.182448 -1.1792e-05
12:78966459 G A 0.035110 -9.8024e-06
12:78976585 C A 1.901330 -3.0680e-05
12:78978585 A G 0.147461 1.7648e-06
12:78986623 T C 0.024336 -1.3310e-06
12:78991289 C A 0.073936 2.0818e-05
12:78994129 C A 0.044266 9.5957e-06
12:78999365 G A 1.349359 4.8125e-05
12:79000998 A G 0.321171 3.2777e-06
12:79015899 G T 0.037626 -1.8101e-05
12:79020451 G A 0.471773 -5.0645e-05
12:79024724 T C 0.164789 -3.9831e-05
12:79033570 C T 0.046295 -5.8281e-05
12:79034492 T C 0.069105 -1.4801e-05
12:79036502 A G 0.058426 1.1933e-05
12:79038231 G C 1.831838 -6.1814e-05
12:79041758 G A 0.306395 -1.6596e-05
12:79043899 C T 0.963911 -6.2246e-05
12:79052853 G A 0.077196 -1.9141e-05
12:79055383 G A 0.213325 -2.1761e-06
12:79057700 T C 0.082211 1.6856e-05
12:79060131 A G 0.203891 2.2194e-05
12:79068090 A G 0.074296 -3.6870e-06
12:79072848 G A 0.077989 1.6445e-05
12:79080943 G A 0.040400 -7.2929e-06
12:79090497 C G 0.052905 1.2792e-05
12:79093237 G T 1.548728 5.6445e-05
12:79115954 G A 0.132423 1.1168e-05
12:79116851 A G 0.137815 6.1718e-06
12:79119946 T C 0.189795 -1.7821e-05
12:79124781 T C 0.112456 -1.1809e-05
12:79129420 A G 0.026362 -7.3639e-06
12:79132730 A G 0.601163 1.7679e-05
12:79133431 G A 0.022762 1.6584e-05
12:79153714 G A 0.022554 8.1141e-06
12:79153910 C T 0.065722 -2.8167e-05
12:79154411 A C 0.121023 3.0991e-05
12:79182941 G A 0.507814 -1.0803e-05
12:79185959 G A 0.057324 4.0211e-06
12:79194635 G A 0.616755 -3.3304e-05
12:79208467 C T 0.093036 7.7513e-06
12:79214615 C T 0.027477 1.7331e-05
12:79215809 G A 0.032995 3.1634e-06
12:79216327 C A 0.074262 -2.5582e-07
12:79223782 A C 0.175152 1.3854e-05
12:79225716 G A 0.043977 -6.8099e-06
12:79230434 A G 0.063223 -2.4420e-05
12:79231591 G T 0.173177 -1.6236e-05
12:79241029 C T 0.033481 -8.2294e-07
12:79245120 G A 1.262276 1.0695e-05
12:79250053 T C 0.030109 -9.7552e-06
12:79251835 G A 0.085135 1.8177e-05
12:79252123 C T 1.364600 1.9859e-05
12:79260007 A G 0.043698 1.2278e-05
12:79263897 C A 1.100237 4.1094e-05
12:79265290 A G 0.075826 -2.7152e-05
12:79267910 G A 0.223933 -3.5480e-05
12:79272460 C T 1.960725 -1.3640e-05
12:79272778 T G 1.097167 3.4627e-05
12:79273878 G A 0.063379 -3.5240e-05
12:79284459 T C 0.079127 -1.0472e-05
12:79291372 C A 1.341023 8.2412e-06
12:79292575 A G 0.150527 -1.0981e-05
12:79293862 A G 0.983028 6.6233e-05
12:79294573 T C 0.039462 -3.5482e-06
12:79300702 T C 0.123417 -1.1550e-05
12:79303795 C T 0.082860 -3.5212e-06
12:79303814 T C 0.088542 5.6820e-06
12:79303902 A G 0.079093 -1.5249e-06
12:79306221 T G 1.472711 -1.9434e-05
12:79311155 T C 1.404728 -1.8038e-05
12:79312000 G A 1.102916 -1.1407e-05
12:79314211 G A 0.068139 -3.3109e-06
12:79314725 G T 1.775938 -2.3248e-05
12:79314823 T C 1.082575 -1.5625e-05
12:79314997 A C 0.086022 -8.8292e-06
12:79315180 A G 0.129560 -2.5036e-05
12:79315388 T C 0.613726 2.6323e-06
12:79316376 G C 0.119555 -1.1023e-05
12:79320913 A C 0.115189 -8.7019e-05
12:79322131 G A 0.119650 -1.3584e-05
12:79329165 G A 0.488351 -2.4428e-06
12:79329363 G T 0.056675 -9.4329e-06
12:79330062 A G 0.033699 -3.8324e-06
12:79333653 C T 0.043752 2.2874e-06
12:79341146 A G 0.247867 -2.9211e-05
12:79346814 A C 0.034739 1.3198e-05
12:79366843 A G 0.063458 -2.9791e-06
12:79371460 T C 0.613148 1.0933e-05
12:79377074 C T 0.120663 -1.0298e-05
12:79402108 G A 0.211466 -7.6248e-06
12:79402538 C T 0.046788 -6.2010e-06
12:79407375 G A 0.091703 7.7472e-06
12:79410286 C T 0.548983 -2.6120e-06
12:79411739 G A 0.038782 3.6436e-06
12:79413333 T A 0.035708 -1.3380e-06
12:79430875 G A 0.272438 -1.9642e-05
12:79445453 C A 0.038996 4.5799e-06
12:79460171 T A 0.344834 -2.4148e-05
12:79460743 T G 0.069972 -1.4493e-05
12:79478362 G A 0.023061 3.2911e-06
12:79481610 G A 0.246919 -1.1333e-06
12:79484134 G A 0.274587 1.5846e-05
12:79523379 C A 1.941292 -5.2832e-06
12:79524748 G A 0.226455 7.1067e-07
12:79526915 C G 0.942669 5.1055e-06
12:79533225 C T 0.030758 -2.9243e-06
12:79533379 A G 0.136771 1.0890e-05
12:79536049 T C 0.220400 1.3312e-05
12:79538633 G A 1.220312 9.8027e-05
12:79542239 C T 0.094311 1.0956e-05
12:79547888 T C 0.054207 -4.4185e-05
12:79548360 C T 0.074681 -1.5885e-05
12:79550993 T C 0.076608 -1.2597e-05
12:79551400 A G 0.299664 2.4781e-05
12:79556079 C T 1.278425 -5.2770e-05
12:79562624 T C 0.028338 -1.3443e-05
12:79568182 A C 0.031561 5.8664e-06
12:79582563 G A 0.052102 8.2640e-06
12:79584218 G A 0.862419 -9.2511e-05
12:79590627 A G 0.020963 6.3955e-06
12:79595201 A G 1.527197 -2.4642e-05
12:79610313 T C 0.071019 -1.5135e-05
12:79617480 T C 0.139362 -2.6010e-06
12:79617524 A G 0.239154 2.0790e-05
12:79620778 T C 0.072321 1.0297e-05
12:79622010 G A 0.030071 1.3469e-05
12:79628100 A C 0.037833 2.1086e-05
12:79654318 T C 1.399700 -2.3963e-05
12:79656457 A G 0.081456 -1.1981e-05
12:79669454 T C 0.098098 1.9361e-05
12:79673847 A C 0.032557 -1.1100e-05
12:79698838 A G 0.069652 -2.2751e-06
12:79699849 G A 0.033906 -6.8132e-06
12:79716655 A C 0.143914 -1.5726e-05
12:79718438 T C 0.218598 1.4780e-05
12:79723539 C T 0.116658 1.5386e-05
12:79728867 T C 0.080542 2.4044e-05
12:79729193 G A 0.028049 1.7306e-05
12:79729864 G A 0.180582 2.1593e-05
12:79735694 T C 0.063216 8.8205e-06
12:79736855 G A 0.032043 5.3107e-06
12:79737098 T C 0.055665 1.0447e-05
12:79738884 C T 0.079937 1.6502e-05
12:79739273 T C 0.085047 -1.1664e-05
12:79743842 A G 0.021820 1.7833e-06
12:79745210 A G 0.100451 -1.7924e-05
12:79745735 T C 0.033784 9.7432e-06
12:79747441 T C 0.298970 -4.8157e-06
12:79748109 C A 0.205523 1.7600e-06
12:79749023 A C 0.055162 1.5297e-05
12:79751584 C G 0.043202 -2.6491e-06
12:79753736 G A 0.028735 -7.8410e-06
12:79758550 T C 0.177552 7.4571e-06
12:79765447 G A 0.101845 1.3921e-06
12:79767635 T C 0.268447 4.1591e-06
12:79775248 T G 0.266040 -9.7996e-06
12:79778446 T C 1.429098 -5.3764e-06
12:79794558 T G 1.972295 -1.5779e-06
12:79795927 A G 1.975936 -1.3526e-06
12:79796114 C G 0.044827 -9.8759e-08
12:79801525 A G 0.278860 1.6228e-05
12:79807070 T C 0.049471 -5.5473e-06
12:79814712 A G 0.045700 -1.3839e-05
12:79836966 A G 0.024084 -1.3577e-05
12:79842709 T G 0.141011 -6.8437e-06
12:79879131 T C 0.048318 -1.3257e-05
12:79905558 C A 1.665287 2.6001e-06
12:79909280 A G 0.249802 -1.1598e-05
12:79913245 T C 0.091765 7.3621e-06
12:79915598 A G 0.040703 -3.3111e-06
12:79917584 T C 0.055584 -2.6606e-06
12:79930316 T C 0.094478 1.1574e-05
12:79940192 G A 0.137897 2.9222e-05
12:79951566 A G 1.392663 1.6808e-05
12:79963662 A C 0.209517 1.3033e-05
12:79984839 C T 0.051851 3.0418e-06
12:79990210 C T 0.034770 5.2901e-06
12:79991206 C T 0.061115 -1.9481e-05
12:79992929 C T 0.102318 -3.1060e-05
12:79995550 A G 0.037775 2.2994e-05
12:80015638 C T 0.081501 4.0498e-06
12:80016412 G A 0.035375 -1.5762e-05
12:80036550 A G 0.027035 1.2344e-05
12:80040134 G T 0.235244 -6.5055e-06
12:80059628 C T 0.060476 6.0345e-06
12:80083094 C T 0.032948 -7.0255e-06
12:80084463 C T 0.027032 8.0821e-06
12:80090373 C T 0.033169 -2.6802e-05
12:80093317 C A 0.358375 -1.9884e-05
12:80101106 G A 1.696528 9.8314e-06
12:80103053 T C 0.053265 -1.6959e-05
12:80106323 A G 0.028120 8.2868e-06
12:80112722 A G 0.063801 -3.9225e-06
12:80113558 T C 0.284365 -1.2208e-05
12:80115396 C T 0.034841 1.1445e-05
12:80115934 T C 0.032084 -1.1261e-05
12:80119552 G A 0.126320 -7.4584e-06
12:80120366 A C 0.048594 6.0016e-06
12:80128593 G T 0.140559 -3.2856e-05
12:80131093 A G 0.046289 9.1280e-07
12:80132458 C A 0.029956 7.4490e-06
12:80136794 A G 0.031289 -3.4669e-06
12:80138815 G A 0.083653 4.8135e-06
12:80140498 G A 0.076717 -2.4493e-05
12:80158645 G A 0.053421 -6.2457e-06
12:80168660 A G 0.122033 1.5572e-05
12:80186462 T C 1.851846 -2.3436e-05
12:80189344 C T 0.371451 -7.5856e-06
12:80196833 T C 0.079933 5.7126e-06
12:80210158 C G 0.059079 -9.8264e-06
12:80217024 T C 1.880809 -2.2728e-05
12:80228443 T C 0.052911 1.7764e-05
12:80247638 G T 0.053574 -2.2229e-05
12:80263235 A C 1.880211 -2.6157e-05
12:80268803 A C 1.850013 -2.2176e-05
12:80271261 T C 0.091180 1.7216e-05
12:80274173 G A 0.025386 5.8583e-07
12:80324853 A C 1.914022 -3.3839e-05
12:80350091 G A 0.136571 4.1683e-06
12:80363397 T C 0.061258 2.2250e-05
12:80364017 A G 0.047281 -3.3081e-06
12:80364086 C T 0.078012 -2.5515e-05
12:80367398 G A 1.884280 -1.8720e-05
12:80394436 A G 1.830199 -1.2675e-05
12:80394620 T C 1.722190 9.2977e-06
12:80414098 A C 1.325088 -6.7899e-07
12:80420896 A C 1.810038 -2.3623e-05
12:80425398 G A 0.072709 -6.0200e-05
12:80426725 A G 0.068007 -1.0236e-05
12:80433487 C T 0.024081 -9.8176e-06
12:80436082 G A 0.071814 -7.7292e-06
12:80438549 T C 0.046584 -2.9996e-05
12:80438851 G A 0.064682 -3.5440e-05
12:80439601 G A 0.023007 -7.3590e-06
12:80442743 G C 0.020147 -1.2113e-05
12:80443788 T C 0.050824 -2.8440e-05
12:80444611 A G 0.099149 -6.0672e-05
12:80450097 A G 0.021721 -1.4375e-05
12:80451244 A G 1.218908 -3.5061e-05
12:80451316 C T 0.268504 -3.5396e-07
12:80451652 G C 0.088980 -1.1109e-05
12:80453341 T C 0.911666 -2.0105e-05
12:80454874 A C 0.397150 -3.8432e-05
12:80461944 T C 0.042729 -6.2103e-06
12:80463303 A G 0.042508 -2.0362e-05
12:80463823 T G 1.322259 -1.1040e-04
12:80465789 A G 0.069819 -2.7950e-07
12:80493172 T G 0.063794 -6.4179e-06
12:80511269 A C 0.042498 -4.9927e-08
12:80512182 T C 0.069673 -4.8496e-05
12:80513597 A G 1.165415 -4.6684e-05
12:80513736 T C 0.035447 7.4153e-06
12:80526371 T C 0.109801 -3.6282e-06
12:80527384 G T 0.063879 -6.6032e-06
12:80533897 T C 0.103936 4.0267e-06
12:80533982 G A 0.036252 -4.3206e-06
12:80546967 A G 0.035144 1.4337e-05
12:80555528 T C 0.035314 9.7069e-06
12:80555879 C T 0.957529 -4.8669e-05
12:80558497 A C 0.035759 1.1985e-05
12:80559319 G A 0.094988 4.1378e-06
12:80563186 C T 0.030857 1.1832e-05
12:80573139 G T 0.745673 2.2891e-05
12:80581247 G A 0.105187 -9.7440e-07
12:80585282 T C 0.087658 6.4248e-06
12:80591650 T C 0.107397 -4.6215e-06
12:80593948 C T 0.099139 -1.5288e-06
12:80594278 G A 0.062764 2.3452e-05
12:80597844 T C 0.675045 2.8121e-05
12:80614598 G A 0.198733 1.8077e-05
12:80614869 C T 0.852529 1.4033e-06
12:80620559 T C 0.086760 -6.6607e-06
12:80628573 G A 1.595618 2.1849e-05
12:80633653 A C 0.025046 1.7208e-05
12:80646305 G A 0.034308 -7.4778e-06
12:80656859 G C 0.120884 1.6898e-06
12:80662299 A G 1.749012 -2.3958e-05
12:80665081 G T 0.206131 -3.2512e-05
12:80667211 A G 0.121119 7.7992e-06
12:80695487 A G 0.119415 1.0278e-05
12:80699475 T G 0.154046 5.0679e-06
12:80713081 G C 0.115553 8.7448e-06
12:80734470 C T 1.244036 1.1965e-05
12:80735737 G A 0.116590 -5.9363e-06
12:80740681 T C 0.130499 1.9649e-06
12:80745943 C T 0.058270 -1.7846e-05
12:80759737 T G 0.056825 2.7847e-05
12:80761411 T G 0.399996 -1.6733e-05
12:80761960 A G 0.202034 7.9542e-06
12:80764656 A G 1.674994 9.3781e-06
12:80765155 T C 0.129200 -5.5974e-07
12:80768452 G T 1.841731 5.0145e-06
12:80771311 C T 1.712076 4.5106e-06
12:80775879 T C 0.097738 -2.0180e-05
12:80786049 C A 0.167839 -5.0589e-06
12:80786495 C T 0.047985 1.5779e-06
12:80793341 A G 0.393876 -2.3243e-05
12:80798083 C T 0.046102 -5.5951e-06
12:80804412 G A 1.842976 2.6564e-06
12:80804716 G C 0.099445 -4.2069e-06
12:80810998 G A 1.706789 8.4190e-06
12:80812675 G A 1.308520 2.8579e-05
12:80826187 G A 1.399078 3.3903e-05
12:80827286 G A 1.007755 2.1942e-05
12:80833282 G A 0.187174 -1.1664e-05
12:80833698 G A 1.234601 7.6066e-05
12:80833840 T C 0.149837 -6.8319e-06
12:80838175 T C 0.037677 -1.1022e-05
12:80838564 T C 0.037293 -6.7799e-06
12:80849279 C T 0.035872 1.5206e-05
12:80850440 C A 0.117760 -3.8524e-06
12:80853649 A G 0.588292 -3.9181e-05
12:80864831 C T 0.667491 -3.4592e-05
12:80865948 G A 0.104262 1.6390e-05
12:80878310 G C 0.046377 7.6656e-05
12:80879168 A G 0.057144 -1.3756e-05
12:80880491 C T 0.406180 5.7375e-06
12:80886664 G A 1.871857 5.8746e-06
12:80889612 A G 1.343926 4.3233e-07
12:80889829 A T 1.869817 8.0375e-06
12:80892943 T C 1.869440 7.5404e-06
12:80896359 A C 0.457623 3.0930e-06
12:80897914 C A 0.042593 6.2453e-06
12:80900348 G T 0.532280 3.2550e-06
12:80930412 C T 0.124865 7.7876e-07
12:80933734 G A 0.220880 1.3465e-05
12:80936026 G A 0.336259 1.0999e-06
12:80940609 T C 0.256013 1.0288e-05
12:80941709 T C 0.076996 -5.8859e-06
12:80942539 T C 0.029629 2.1317e-06
12:80943669 G A 1.518113 -2.4176e-06
12:80944027 T C 0.041308 -1.2140e-07
12:80947211 C A 1.977354 -6.5170e-08
12:80948381 T C 0.078257 -1.4766e-05
12:80950496 A G 0.065630 -1.5566e-05
12:80951301 A G 0.060112 -1.5599e-05
12:80959093 T C 0.037259 -3.9111e-07
12:80959208 T C 0.027586 -8.5932e-06
12:80962413 G A 0.040645 3.7878e-05
12:80968400 G A 0.174299 -1.2876e-05
12:80979294 A G 0.413140 2.9434e-05
12:80982097 G A 0.031537 -5.9031e-06
12:80985872 T G 1.837696 -1.9118e-05
12:80987165 G A 0.057712 2.3345e-05
12:80987678 A G 0.111943 6.2568e-06
12:80987738 G T 0.061469 3.0901e-06
12:80994495 T C 0.885300 -2.0589e-05
12:80995651 G A 0.557523 1.3794e-05
12:80997231 T C 0.043297 2.5268e-06
12:80999524 A G 0.094566 6.1034e-06
12:81007527 C T 0.041617 -1.0182e-05
12:81019505 T A 0.490764 -1.2986e-05
12:81020376 G C 0.625428 -1.8002e-05
12:81027185 G T 0.055658 -1.9715e-05
12:81030459 T C 1.319475 -4.9078e-05
12:81032938 A C 0.106897 1.0531e-05
12:81039244 C A 0.084010 -3.6367e-05
12:81052188 C T 0.020739 -2.3275e-06
12:81058638 T C 1.845648 -1.2170e-05
12:81075518 C T 0.695009 1.8479e-06
12:81091043 C T 0.138400 8.2715e-06
12:81093144 C A 0.157313 7.9233e-06
12:81094126 T C 0.161532 -1.7822e-05
12:81097144 G A 0.022160 -1.9183e-05
12:81104350 C T 0.187572 -3.3379e-06
12:81110156 C A 0.077989 1.1979e-05
12:81111905 A G 0.027440 -9.0748e-06
12:81126024 C T 0.081004 1.4681e-05
12:81126260 A G 0.047564 -1.8492e-06
12:81132920 G A 0.066875 1.7049e-05
12:81133365 C T 1.018791 -3.2317e-05
12:81141969 C T 0.487779 -1.8274e-05
12:81155534 T C 1.904237 -1.3562e-05
12:81156788 C A 0.121272 -3.1788e-05
12:81166557 A G 0.119103 5.5164e-06
12:81205379 T G 0.024122 1.9041e-05
12:81205710 G A 0.218588 3.2088e-05
12:81208085 C T 0.862457 -6.3670e-07
12:81213635 T C 1.717369 3.8334e-06
12:81223496 C T 0.020766 -6.5318e-06
12:81232681 A G 0.030656 -5.0823e-06
12:81233648 G T 0.180738 -4.9276e-07
12:81246907 T C 0.896985 2.2422e-05
12:81247318 C T 0.029643 -8.7111e-06
12:81250579 G A 1.816964 1.1482e-05
12:81257188 A C 0.424254 -2.4684e-05
12:81259619 C T 0.022667 1.4272e-05
12:81262423 C T 0.147416 -2.5763e-05
12:81264370 G A 0.036351 1.7121e-05
12:81267416 G A 0.090269 -1.7083e-05
12:81272215 T C 0.043956 -8.6636e-06
12:81273016 C A 1.761166 -1.8952e-06
12:81306178 T A 0.039945 1.5518e-05
12:81313367 T C 0.274886 -7.0071e-06
12:81313763 G A 0.138828 -4.1966e-06
12:81315746 C A 0.471137 -6.8329e-06
12:81320431 G A 0.053438 7.4867e-07
12:81325664 C T 0.107057 -4.1401e-06
12:81329536 C A 1.713626 -1.4526e-07
12:81329737 G A 0.031231 1.9593e-05
12:81331857 A C 0.061639 -2.5261e-05
12:81349048 T C 0.035124 6.7215e-06
12:81351074 G A 0.551689 -5.1244e-06
12:81351858 T C 1.921043 4.2795e-06
12:81357704 T C 0.070400 -1.0015e-05
12:81365647 T C 0.078420 -1.3548e-05
12:81369713 T C 0.083411 -8.0911e-06
12:81372023 A G 0.037456 -4.3801e-06
12:81373517 A G 0.179072 -5.4527e-06
12:81373808 G A 0.092305 2.3477e-05
12:81377740 G A 0.029072 2.0324e-05
12:81381354 G A 0.056668 -9.6430e-06
12:81395049 A G 0.090901 -2.3067e-05
12:81400696 C A 0.058559 3.0206e-06
12:81409687 A G 0.454458 3.1782e-05
12:81410327 A G 0.090592 2.3076e-05
12:81415561 T C 0.096514 -2.5422e-05
12:81434565 G A 0.051674 1.6219e-05
12:81437253 C T 0.462672 3.8855e-05
12:81465645 T G 1.360898 -2.9937e-05
12:81470522 T G 0.279333 1.8942e-05
12:81473250 A C 0.055743 -4.6197e-06
12:81478866 A G 0.135048 -6.0312e-06
12:81497354 A G 0.277035 -1.4697e-06
12:81503843 T C 1.029031 -1.6888e-05
12:81503940 A G 0.047424 -2.3269e-05
12:81511561 T C 0.046822 -2.0087e-05
12:81512539 A C 0.144785 4.0605e-06
12:81514856 G A 0.117256 2.9837e-05
12:81522025 T C 1.935101 2.7863e-05
12:81549594 C A 0.077230 -1.8555e-06
12:81553867 A G 0.041287 8.6416e-06
12:81555043 A G 1.066412 -2.9905e-05
12:81562149 C T 0.115339 4.4885e-06
12:81573175 A G 0.409012 -5.9997e-06
12:81588406 C T 0.081412 -3.0302e-06
12:81597080 G A 0.040325 2.5713e-06
12:81602449 G A 0.976687 -2.1171e-05
12:81609685 C T 0.048111 -1.7992e-05
12:81610702 A G 0.093835 -3.0837e-05
12:81628235 A G 0.042052 5.6180e-06
12:81644757 G A 0.421456 1.4419e-05
12:81645060 T C 0.063913 -2.8676e-05
12:81645855 C T 0.137353 -8.2792e-06
12:81646663 A G 1.063216 -5.5096e-05
12:81658625 G A 0.039105 1.1164e-05
12:81661583 A G 0.035314 1.1202e-05
12:81668354 C T 0.029949 1.1236e-06
12:81692445 T C 0.993748 -6.2171e-05
12:81697230 T G 1.945378 -2.2017e-05
12:81709014 C T 0.489425 3.0288e-05
12:81723943 T G 0.053976 -3.2313e-06
12:81724190 T C 0.075435 -1.9956e-05
12:81737351 G A 1.794940 -2.3584e-06
12:81743835 G C 0.065644 -4.5750e-06
12:81759483 C T 0.036840 3.5332e-07
12:81783380 A G 0.048050 -1.5490e-05
12:81794885 C T 0.227054 3.5773e-05
12:81798347 C A 1.809885 2.1756e-05
12:81808104 C T 0.139366 1.1375e-05
12:81811450 G A 0.026141 -1.1385e-05
12:81843128 A G 0.280003 1.0755e-05
12:81849824 C A 0.435252 1.9042e-05
12:81862752 A G 1.150571 2.9436e-05
12:81863599 G T 0.065538 -2.9041e-05
12:81883680 C T 0.518663 -1.5355e-05
12:81886611 A G 1.959620 5.1957e-05
12:81887329 C T 0.143037 -6.2231e-06
12:81896264 T C 0.537131 -2.9004e-05
12:81903484 T C 0.159574 1.2272e-05
12:81908035 T C 0.041138 6.7219e-06
12:81925804 G A 0.025842 4.6174e-06
12:81933557 T C 0.093774 1.4221e-05
12:81935912 C T 0.059636 7.7341e-06
12:81969246 C T 0.040624 -4.1215e-06
12:81969631 A G 0.261620 5.5549e-05
12:81975288 C T 0.054061 -1.9585e-06
12:82010100 T C 1.136197 -3.8416e-06
12:82015536 G A 0.850704 -4.9803e-05
12:82015650 G A 1.765572 -2.0526e-05
12:82024279 A G 0.133814 1.2274e-05
12:82027041 C T 0.062526 8.3014e-06
12:82046359 T C 0.075524 -2.3739e-05
12:82048075 A G 0.038228 1.4851e-05
12:82059021 A C 0.050375 -2.7243e-06
12:82062312 T C 0.398969 -9.4746e-06
12:82074571 C T 0.059684 1.7437e-05
12:82099363 T C 0.078974 8.6246e-06
12:82102912 T C 0.091884 -2.5457e-05
12:82107268 C T 0.847209 9.6226e-06
12:82107590 C T 1.737812 9.8667e-06
12:82125412 C T 0.116859 -1.6979e-05
12:82136232 G T 0.045065 -7.6984e-06
12:82138978 C T 0.036657 -1.0545e-05
12:82139004 T C 0.044011 6.0694e-06
12:82148458 A G 0.085951 1.0126e-05
12:82155121 C T 1.875488 2.3782e-05
12:82155940 T C 0.054717 7.2469e-07
12:82163535 C A 0.030078 5.2298e-06
12:82167817 A G 0.306011 -1.4187e-05
12:82172880 A G 0.054924 2.5028e-06
12:82182529 T C 0.032764 -1.6162e-05
12:82191282 A G 0.475135 -1.6867e-05
12:82219229 A C 0.348951 2.1192e-05
12:82257310 T C 0.094906 4.2529e-06
12:82258775 A G 0.194150 4.0047e-06
12:82266796 G A 0.056410 -2.8977e-05
12:82268017 T C 0.617738 1.1206e-05
12:82268944 C T 0.158204 2.4106e-05
12:82289329 G A 0.985683 -1.6916e-06
12:82291055 A G 0.040971 1.8917e-05
12:82304412 T C 0.126266 -2.9924e-05
12:82324573 T C 1.189387 -7.9844e-06
12:82336468 T C 0.838376 6.5662e-06
12:82338719 C T 0.108267 9.9464e-06
12:82343529 G A 0.256612 -2.8476e-05
12:82379703 T C 0.057063 2.6274e-05
12:82385372 A G 0.285405 -2.6616e-05
12:82395200 C T 0.024166 1.3538e-05
12:82397696 T G 0.683096 1.4293e-06
12:82398131 T G 0.044011 -1.5280e-05
12:82399637 G A 0.040757 -1.7208e-05
12:82399734 T C 0.223997 1.8884e-05
12:82400246 C T 0.052905 -7.9726e-06
12:82401287 G A 0.304961 -7.3549e-06
12:82408995 C T 0.060435 1.5568e-05
12:82420006 A C 1.939599 -1.1636e-05
12:82421343 C T 0.119718 2.0113e-05
12:82428557 T C 0.072348 2.5109e-05
12:82439446 C A 0.097976 -1.1808e-05
12:82445819 T C 0.154784 1.7220e-06
12:82453420 T C 0.260471 2.1188e-05
12:82460331 G A 0.656516 -4.0926e-07
12:82461174 T C 0.397191 -2.0133e-05
12:82461532 C T 0.023591 3.2124e-05
12:82464727 A G 0.028630 2.6837e-05
12:82465983 T C 1.395529 6.5438e-06
12:82466718 T C 0.045292 -1.3571e-05
12:82467039 A G 0.086709 -2.2340e-05
12:82480867 G A 0.040556 5.2044e-06
12:82483116 T C 0.385893 -5.8622e-06
12:82483211 T C 0.040356 5.5638e-06
12:82500739 T G 0.060326 5.9837e-06
12:82502008 A G 0.264642 -4.0581e-05
12:82510665 T G 0.040492 3.7395e-06
12:82529810 G A 0.066898 -6.8445e-06
12:82542418 C T 1.105490 -3.6301e-05
12:82556397 C T 0.836520 -1.9489e-05
12:82558909 C T 0.064301 -3.8361e-06
12:82563586 G T 0.199927 -5.2246e-07
12:82569981 T C 0.027515 -1.1916e-05
12:82573191 G A 0.141116 -6.6285e-06
12:82575742 G A 0.091105 7.7963e-06
12:82576606 A G 0.054669 9.6435e-06
12:82578417 G A 0.295247 -2.0284e-05
12:82579409 G A 0.045177 -6.5905e-06
12:82585022 C T 1.006633 -2.9918e-05
12:82591896 C T 1.592184 -1.2420e-05
12:82593304 A G 0.025978 -2.3803e-05
12:82597637 A C 0.117273 3.3410e-05
12:82603087 A C 0.075500 -5.6807e-06
12:82608446 A G 0.076612 -3.5602e-05
12:82613624 C A 0.166676 -6.8493e-06
12:82628133 A C 0.056753 5.3860e-07
12:82628610 G A 0.239721 5.0237e-05
12:82647987 T C 0.141422 5.3994e-06
12:82650083 T C 1.223515 -2.0595e-05
12:82661053 T G 0.026087 -2.8712e-05
12:82670236 T C 0.165911 -5.5362e-06
12:82671208 T G 0.030867 2.6112e-06
12:82672618 G A 0.041736 -1.9336e-05
12:82687443 T G 0.121863 -7.2215e-06
12:82727966 T C 0.038153 7.0375e-06
12:82728615 T C 0.030265 1.5845e-06
12:82737663 G T 0.031969 -2.0434e-05
12:82744724 A G 0.039863 3.2625e-05
12:82752037 G T 0.073236 5.4203e-06
12:82752080 T C 0.039503 -7.4507e-06
12:82752559 G T 0.185335 7.5912e-08
12:82754537 A G 0.028593 7.8058e-06
12:82761476 T C 0.041199 -8.0948e-06
12:82770157 C T 0.081450 -4.5634e-07
12:82779745 G A 1.919706 4.0949e-06
12:82792787 A C 1.918224 2.4047e-06
12:82814251 C G 0.137009 -2.5569e-06
12:82820997 G A 0.068503 -1.4790e-06
12:82838076 A G 0.029857 3.8824e-06
12:82838715 A C 0.145791 7.2392e-05
12:82845979 T C 0.171494 3.4402e-05
12:82861540 T G 0.054608 -4.3199e-06
12:82865005 T C 0.185994 -6.0808e-07
12:82869997 G A 0.147467 -2.9141e-05
12:82873587 C T 0.096589 1.4547e-05
12:82877040 T C 0.084407 -1.2660e-05
12:82888461 T C 0.022660 9.6473e-06
12:82890252 G A 0.509273 1.9959e-05
12:82897877 G A 0.114870 -1.6952e-06
12:82914248 G A 0.341648 4.6900e-06
12:82918821 T G 0.042556 -8.1417e-06
12:82921143 T C 0.544726 2.6515e-05
12:82921922 C T 0.509004 2.3379e-05
12:82921999 A G 0.031125 4.4577e-05
12:82931646 A G 1.811075 -1.4436e-05
12:82948961 A G 0.257135 4.2682e-06
12:82949262 C T 0.140926 -4.8887e-07
12:82951172 T C 0.140113 2.1420e-07
12:82957899 G A 0.043416 -1.9330e-05
12:82967011 C A 0.266587 4.5809e-06
12:82969653 A C 0.108713 9.6713e-07
12:83004248 C T 0.129156 7.5704e-06
12:83004752 G A 0.047519 -9.3274e-06
12:83007619 G A 0.107162 7.8901e-06
12:83010394 T C 0.042872 -1.4208e-06
12:83010857 A G 0.075490 -1.3109e-05
12:83016423 C T 0.046775 4.7114e-05
12:83018814 G A 0.125249 -8.3270e-06
12:83019188 C T 0.040835 5.8173e-06
12:83031745 T C 0.104412 5.8326e-06
12:83042261 A G 0.273958 -2.8621e-05
12:83042393 A G 0.430560 3.1924e-05
12:83049828 A G 0.248347 1.5829e-05
12:83066333 G C 0.031639 -1.4698e-07
12:83066416 G A 0.075296 1.3744e-05
12:83072020 G A 0.075677 -3.9607e-06
12:83076731 T C 0.265128 -1.5606e-05
12:83078591 T G 0.058521 8.8802e-06
12:83086170 G A 0.267464 -1.8204e-05
12:83089431 C T 0.378176 -1.0916e-05
12:83103007 A G 0.037514 2.0181e-05
12:83105397 T G 0.023391 7.9361e-06
12:83116875 A C 0.185624 -1.6052e-05
12:83118967 T C 0.131692 5.5844e-06
12:83124119 T C 0.055036 2.2808e-06
12:83133530 G A 0.145693 5.2786e-06
12:83147294 A G 0.191573 1.4327e-05
12:83151484 G A 0.113251 1.6863e-06
12:83153284 G T 0.025485 3.3828e-06
12:83155579 G A 0.122574 1.9734e-06
12:83160190 T G 0.373855 1.7600e-05
12:83164556 A G 0.353762 2.0588e-05
12:83166956 G A 0.240170 6.4508e-06
12:83174063 G T 0.084856 -2.9038e-05
12:83179635 G A 0.053942 3.2537e-06
12:83179678 A G 0.487497 4.5651e-06
12:83186769 A G 0.023982 -2.5379e-06
12:83188780 T G 0.598971 1.3766e-05
12:83206927 C T 0.216898 3.0634e-06
12:83224324 C A 0.136119 1.9220e-05
12:83226266 T C 0.049080 3.9267e-05
12:83228466 A G 0.033237 -1.2075e-05
12:83230141 A G 0.066677 -7.5374e-06
12:83235221 G A 0.091418 -5.5744e-06
12:83238086 G A 0.093505 -5.4446e-06
12:83240687 C T 0.069309 -4.7497e-06
12:83249247 C A 0.123587 -3.1714e-06
12:83256989 A G 0.130383 -3.7756e-06
12:83262794 G A 0.089392 -2.6751e-06
12:83265904 A G 0.086542 -1.5030e-07
12:83274061 C G 0.974943 -2.2731e-06
12:83274241 A G 0.869362 1.0762e-05
12:83282386 C T 0.329470 2.3855e-05
12:83285882 A G 0.032574 -4.3168e-06
12:83286409 A G 0.080759 -3.4902e-06
12:83287522 G A 0.091132 -9.9478e-06
12:83290956 A G 0.062829 4.1272e-05
12:83292503 A G 0.919397 -8.3034e-06
12:83298633 G A 0.262881 3.6917e-05
12:83304466 T C 0.205825 8.2723e-06
12:83305939 G T 0.051796 1.7781e-07
12:83307082 T C 0.136193 -1.7947e-06
12:83323342 A G 0.165809 -5.0912e-06
12:83326809 A G 1.833691 4.7224e-05
12:83326899 G C 0.022884 3.5864e-06
12:83342739 C G 0.176685 -9.4866e-06
12:83344190 C A 1.578289 7.0251e-05
12:83348157 T C 0.069764 3.4417e-06
12:83349196 C T 0.126300 -1.0143e-05
12:83357084 A G 0.247997 -2.8542e-05
12:83357678 T G 1.820462 2.8066e-05
12:83358208 A G 0.081837 3.7554e-07
12:83360445 T G 0.194354 7.1297e-05
12:83363367 G T 0.166605 -1.0628e-05
12:83369331 C T 1.632510 2.3403e-05
12:83370585 C G 0.118888 1.4853e-05
12:83381728 G A 0.029439 1.4516e-06
12:83398390 G A 0.087902 -1.3769e-05
12:83402014 A G 0.078716 3.7258e-06
12:83402097 G A 0.050022 5.0331e-06
12:83407517 G A 1.675069 2.6143e-05
12:83411263 A G 0.036987 -2.2871e-05
12:83413055 T C 1.282348 7.8694e-05
12:83413311 G C 1.121513 2.0980e-05
12:83413561 C T 1.316398 3.2496e-05
12:83414151 C T 0.442514 -2.3307e-05
12:83415628 A G 1.341461 3.6510e-05
12:83423597 A G 1.255174 3.4416e-05
12:83426979 A G 0.035001 6.5307e-06
12:83436354 T C 0.650440 8.8452e-06
12:83439962 T C 0.071855 2.0362e-05
12:83446547 G A 0.028208 2.8404e-06
12:83450963 C T 0.763403 9.6719e-06
12:83458189 G A 0.074381 1.0014e-05
12:83461855 G A 0.117314 1.2321e-05
12:83464639 G A 1.528370 2.0159e-05
12:83469215 G A 0.023683 6.1180e-06
12:83472258 T C 0.081426 2.8017e-05
12:83473811 A G 1.900562 -8.1916e-06
12:83477133 G A 0.768397 2.9274e-05
12:83479481 A T 0.150517 4.8997e-05
12:83485405 A G 0.122672 -7.0221e-06
12:83485801 C T 0.227166 -9.5131e-06
12:83487453 A G 0.272999 -3.4120e-06
12:83488698 T C 1.258223 2.4395e-05
12:83497229 T C 0.031387 2.3727e-05
12:83507539 C T 0.104837 -1.5388e-05
12:83508431 G A 0.235665 -7.3509e-06
12:83511984 C T 0.526153 4.9661e-05
12:83515607 A G 0.392112 1.5111e-05
12:83516749 A G 0.108604 -6.6544e-06
12:83518015 G A 0.050229 2.8280e-06
12:83519695 G A 0.390497 3.4820e-06
12:83522892 C A 0.038268 -2.2435e-05
12:83523857 T A 0.664638 3.4689e-05
12:83524765 C T 0.183108 1.6910e-05
12:83525099 A G 0.029415 -7.2594e-06
12:83532540 A C 1.089939 6.3292e-05
12:83536987 G A 0.102447 1.0782e-05
12:83539371 C T 0.230705 -2.6610e-06
12:83539662 T C 0.048590 -7.1666e-06
12:83541770 T C 0.043865 1.7559e-05
12:83541969 T C 1.380444 -1.8464e-05
12:83542504 G A 0.078781 3.8608e-06
12:83543228 A G 0.100125 8.6653e-06
12:83550959 T C 0.055669 -2.3832e-05
12:83551099 G A 0.078029 -8.6900e-06
12:83563421 G A 0.028953 1.4932e-05
12:83568305 C T 0.020780 -2.8991e-06
12:83572667 C T 0.121992 1.4659e-05
12:83575632 A C 0.059616 -2.9504e-05
12:83581972 T C 0.047870 -2.7719e-05
12:83582231 A G 0.241047 -2.8600e-05
12:83585374 G A 0.619373 7.7722e-06
12:83588194 G A 0.070094 2.9256e-05
12:83598604 T C 0.031251 -1.7744e-05
12:83604108 A T 1.085434 -1.1267e-05
12:83616397 T C 1.149963 2.2889e-06
12:83645684 A G 0.046880 1.3575e-05
12:83651939 G T 1.159030 2.2202e-06
12:83656925 G A 0.133729 -3.0133e-06
12:83660130 A C 0.717104 2.2574e-05
12:83664351 A G 0.034042 4.2819e-06
12:83664897 G A 0.149215 -5.0640e-06
12:83670920 T G 0.022694 2.1461e-06
12:83673544 A G 0.225146 9.9010e-06
12:83679640 G A 0.175053 -1.7086e-06
12:83682542 A G 0.095090 -5.1433e-06
12:83692617 C T 0.026315 -1.7051e-05
12:83699954 T C 0.083986 8.3782e-06
12:83715961 C G 0.068340 -2.2511e-05
12:83717322 A G 0.080062 1.4903e-05
12:83727200 C T 0.044555 -7.3405e-06
12:83730077 T C 0.302829 -5.3765e-05
12:83740608 C G 0.062853 -3.5174e-05
12:83743601 A G 0.549530 3.4318e-05
12:83744319 G C 0.086614 -1.9978e-06
12:83746599 C T 0.972019 -5.7428e-06
12:83765482 A G 0.061462 1.5935e-05
12:83782251 G T 0.066592 2.0107e-05
12:83789576 G T 0.108220 -1.2323e-06
12:83808628 C A 0.067289 9.9231e-06
12:83827139 T C 0.037820 -1.6867e-05
12:83841650 G T 0.027080 1.3611e-06
12:83842800 A G 1.040672 -2.1561e-06
12:83848278 C T 0.238661 -5.6581e-06
12:83850783 G A 0.120340 1.8048e-06
12:83854544 A G 0.036915 1.0638e-05
12:83857937 T C 0.788742 -1.6190e-06
12:83862416 G A 0.939483 1.5324e-05
12:83873836 G A 0.042797 3.4371e-05
12:83875453 G A 0.083476 2.2719e-05
12:83882469 A T 0.023326 2.0122e-05
12:83887852 G A 1.267746 1.6076e-05
12:83891190 A G 0.021466 7.9460e-06
12:83901032 A G 0.189149 -1.1765e-05
12:83910630 T C 0.067150 -6.4539e-06
12:83910903 T C 0.033121 2.0083e-05
12:83920845 A C 0.041233 -1.9517e-06
12:83922912 G A 0.921576 -2.8205e-05
12:83927799 A G 0.030925 -1.2375e-05
12:83953190 T C 0.046598 -1.3086e-05
12:83960808 T C 1.624564 -6.1401e-05
12:83961998 A G 0.102511 -5.7324e-06
12:83977521 A G 0.227373 -2.0667e-05
12:83989552 A C 0.036919 -2.3298e-05
12:83991479 T G 1.107880 -1.2432e-04
12:84006585 T G 0.050695 2.4137e-05
12:84007967 T G 0.024822 2.0061e-05
12:84008275 G A 0.158197 -1.7772e-05
12:84021405 A C 0.031312 -3.6064e-06
12:84024119 A G 1.082068 -2.2646e-04
12:84073646 T C 0.041012 4.2856e-06
12:84083471 C T 1.955965 -5.0914e-06
12:84084065 C T 0.111824 1.8402e-05
12:84117184 A G 0.254691 -1.1521e-05
12:84142906 T C 0.027430 -9.4292e-06
12:84147026 A G 0.140545 -8.2246e-06
12:84152210 A G 1.267525 2.2382e-05
12:84154996 G A 0.142663 -4.5633e-07
12:84160515 T C 0.762553 -1.7232e-05
12:84172757 T C 0.038656 -9.2008e-06
12:84174330 A G 0.125164 8.9002e-06
12:84174413 A C 0.591331 -3.3117e-06
12:84177742 C T 0.529743 3.5975e-06
12:84184352 G A 0.406751 -4.5856e-06
12:84189297 T C 0.053999 9.6336e-06
12:84189554 C T 0.040349 -2.1538e-05
12:84210234 C T 0.468366 -2.2240e-06
12:84213138 A G 0.026559 2.0394e-05
12:84221359 T G 1.023374 -3.0389e-06
12:84254160 C T 0.093628 -9.5686e-06
12:84269551 G A 0.531399 4.3389e-06
12:84280374 A G 0.087559 7.5108e-06
12:84281959 C T 1.315041 1.2673e-05
12:84283859 T G 1.284252 2.0453e-05
12:84300974 A G 0.044735 9.8133e-06
12:84301275 T G 0.026260 2.2468e-05
12:84303457 A G 0.054819 1.9818e-05
12:84304983 A G 0.029075 -1.9875e-05
12:84338048 A C 0.345279 -8.0706e-06
12:84338310 G C 0.042413 -1.1227e-05
12:84343001 T C 0.031363 -1.2276e-05
12:84355705 T C 1.935917 -1.4796e-05
12:84369765 G T 0.757171 -5.3315e-06
12:84384008 A G 0.261480 -7.6617e-07
12:84392806 C T 0.522832 -6.9079e-06
12:84425668 G T 0.047536 -6.3135e-06
12:84432832 A G 0.197557 -2.1249e-05
12:84440983 A G 0.024377 1.0018e-05
12:84451434 G A 0.124954 9.4926e-06
12:84459506 T G 0.398670 2.5537e-05
12:84476345 C T 0.276103 -1.1720e-05
12:84485898 A G 0.045337 -6.5911e-06
12:84486659 A G 0.026519 2.0176e-05
12:84508145 T G 0.481734 -6.1081e-06
12:84510437 A G 0.100744 -2.0309e-05
12:84517544 A G 0.105272 -1.3135e-05
12:84517733 A C 0.055839 -3.6608e-06
12:84524991 A C 0.073817 -3.4843e-06
12:84548486 T C 0.028310 -2.1937e-06
12:84550906 G A 0.064756 -2.0147e-07
12:84557724 C T 0.071668 1.9120e-05
12:84560908 C T 1.512768 1.2969e-05
12:84564068 A G 0.927601 3.7863e-05
12:84566349 G A 1.517263 1.0200e-05
12:84568408 T C 0.075785 -2.0006e-05
12:84578565 G A 0.087127 9.9828e-06
12:84580225 T C 0.142507 -1.5606e-05
12:84581746 G A 0.056733 1.2939e-05
12:84592306 G A 0.055866 2.5018e-05
12:84605012 C A 0.381107 -9.9828e-06
12:84608790 A G 0.203867 -1.9284e-05
12:84624334 G C 0.027158 2.0287e-05
12:84633910 T C 0.030303 -1.6616e-06
12:84640380 T C 0.385428 -1.1728e-05
12:84641354 G A 0.052901 -1.2858e-05
12:84648737 T G 0.089810 -1.3372e-05
12:84649125 G A 0.031724 4.5938e-06
12:84662718 C T 0.063893 7.2396e-07
12:84685719 G T 0.381664 -1.7036e-05
12:84688852 A G 1.522169 1.0070e-05
12:84689866 T C 0.561889 2.0429e-05
12:84698159 C G 0.958546 7.7108e-06
12:84701253 G A 0.048563 1.6364e-05
12:84708006 C A 0.876100 2.1337e-05
12:84710124 C T 0.064348 -2.3593e-06
12:84716195 G A 0.101937 -1.7644e-05
12:84723835 T C 0.026097 1.9002e-05
12:84725979 C T 0.042896 -1.7394e-05
12:84726840 C T 1.841912 -1.5849e-05
12:84730582 G A 0.489143 4.7394e-05
12:84744022 G A 1.431305 2.2532e-05
12:84744438 T C 0.082527 5.6023e-06
12:84748662 C T 0.031758 4.6770e-06
12:84751608 C T 0.028977 -4.1199e-06
12:84753162 G A 0.830699 5.6444e-05
12:84754684 T C 0.077363 9.6448e-06
12:84779111 C T 0.088718 -1.0132e-05
12:84834124 T C 0.384707 -1.3726e-05
12:84835164 G A 0.068095 7.0002e-06
12:84852873 G T 0.075942 -1.8484e-05
12:84874252 C T 0.027919 -2.5516e-05
12:84877456 C A 0.111388 4.9358e-06
12:84886573 G T 0.077737 7.4918e-06
12:84896777 T C 0.071498 2.1509e-05
12:84898007 T G 0.114057 7.3994e-06
12:84907096 T C 1.185086 -4.6352e-05
12:84919816 C T 0.058446 9.3308e-07
12:84923832 T C 0.094967 2.7853e-05
12:84926759 G A 0.043708 8.5555e-07
12:84927687 T C 0.075762 -1.8022e-05
12:84935815 C T 0.072039 1.3056e-05
12:84937709 G A 0.095967 -2.3085e-06
12:84944768 C T 0.021779 1.9779e-06
12:84953584 G A 0.057868 1.0697e-05
12:84964057 C T 0.344902 4.7028e-06
12:84971369 A G 0.085006 -1.7814e-05
12:84974337 A G 0.097157 -2.3619e-05
12:84974976 A C 1.545865 -4.9518e-05
12:84977397 A G 0.832419 -2.8911e-05
12:84980047 G C 0.196306 -1.9555e-05
12:84988347 A G 0.070951 3.6152e-06
12:84989238 C T 0.077513 1.0387e-05
12:84995924 T C 0.379420 -1.3267e-05
12:85000743 G A 1.021670 2.6335e-05
12:85000865 A T 0.030153 -1.0709e-05
12:85004164 G A 0.718862 -3.3851e-05
12:85013430 T G 0.270830 1.7051e-05
12:85024314 T C 0.428252 -3.3387e-05
12:85024528 C T 1.053755 -2.0392e-05
12:85025954 G C 0.338901 1.7515e-05
12:85030991 C A 1.315881 6.8078e-07
12:85031515 G A 0.041536 -1.2382e-05
12:85031781 C T 0.071097 1.4330e-05
12:85042962 T C 0.118644 -1.1575e-05
12:85043746 A G 0.039775 -8.4397e-06
12:85046714 C T 0.199240 -1.0157e-05
12:85056854 C G 0.372165 4.5932e-05
12:85058073 T G 0.087977 -1.0801e-05
12:85067612 C G 0.123274 4.7055e-05
12:85068731 T C 0.086141 -2.0793e-06
12:85096228 T C 0.607320 -5.4598e-06
12:85103822 A G 0.246463 1.3064e-05
12:85103970 A G 0.045452 3.2828e-06
12:85106627 T C 0.092968 -7.2032e-06
12:85113601 T C 0.085465 2.2286e-06
12:85135521 A G 0.846838 -6.1806e-06
12:85142903 G T 0.180622 4.4467e-06
12:85143775 G A 0.536189 2.5102e-05
12:85145143 A G 0.028327 2.9257e-06
12:85151718 G A 0.088970 -1.7341e-05
12:85153051 T C 0.453465 6.3239e-06
12:85154465 G T 0.084747 9.3433e-06
12:85155368 T C 0.978758 2.4290e-05
12:85168281 C T 0.088814 4.2550e-05
12:85169104 C G 0.047326 2.3101e-06
12:85178759 C G 0.166469 -7.1106e-06
12:85182753 G T 0.045792 -7.6415e-06
12:85185396 A C 1.738775 3.4625e-06
12:85193663 T C 0.085013 -2.4270e-05
12:85205218 T C 1.254276 1.4313e-05
12:85212015 C T 0.150391 -9.1414e-06
12:85227153 G A 0.107339 -2.2645e-05
12:85227533 C T 0.071114 -3.5773e-05
12:85228816 C T 1.100954 1.9783e-05
12:85231488 A C 0.495929 -4.2783e-07
12:85238411 C T 1.285198 -1.5844e-05
12:85239377 G T 1.971849 2.2581e-06
12:85243681 G A 0.637712 -2.3777e-06
12:85248957 C T 1.012685 -1.8336e-05
12:85249382 A G 0.028103 -5.6461e-06
12:85250570 T C 0.022187 -1.1835e-05
12:85262252 A C 0.238253 -8.3237e-06
12:85266484 A G 0.022480 -5.5875e-06
12:85277561 A T 0.402692 7.6458e-08
12:85283671 T C 0.391374 -7.0487e-08
12:85297523 C T 0.145567 7.3154e-06
12:85308114 T C 0.036980 -1.3343e-05
12:85309148 A G 0.821203 -9.1628e-06
12:85316978 C T 0.589672 -4.1107e-06
12:85317324 G T 0.153444 -1.0191e-05
12:85318088 T G 0.093801 3.0749e-05
12:85319150 T C 0.184607 -1.7245e-05
12:85346910 G A 0.038540 1.1840e-05
12:85357052 A G 0.030031 -1.2757e-06
12:85358524 A C 0.469546 -7.2101e-06
12:85366060 A G 0.040529 1.6404e-05
12:85366738 A C 0.139002 -9.5958e-07
12:85370696 G T 0.033617 -1.0420e-05
12:85382779 G A 0.064569 -8.5427e-06
12:85391419 T G 0.433440 1.1599e-05
12:85394887 G A 0.960259 1.6720e-05
12:85412981 T C 0.047999 1.3203e-05
12:85441320 C G 0.187793 4.2871e-06
12:85444006 C G 0.033220 8.8147e-06
12:85450426 A G 0.020093 -1.9190e-05
12:85452250 C A 1.029079 1.8687e-05
12:85462099 T C 0.046856 2.1774e-06
12:85466723 A G 0.539851 1.2238e-05
12:85470641 A G 0.048281 1.5594e-05
12:85486211 T C 0.022102 -5.5826e-06
12:85486422 A G 0.077013 6.1343e-06
12:85487408 C T 0.540419 1.2630e-05
12:85493628 T C 0.069812 3.0641e-06
12:85514630 T C 0.033356 7.3053e-06
12:85515519 A G 0.067347 -3.9820e-06
12:85527065 C T 0.095589 -4.8409e-06
12:85554181 C T 0.022752 -1.1368e-06
12:85557973 C T 0.025349 -1.7152e-05
12:85561611 A C 0.030755 1.3203e-05
12:85563084 T G 0.125810 -4.3426e-06
12:85573222 A G 1.944369 5.8180e-06
12:85602577 A G 0.104415 -2.7225e-06
12:85603963 T C 0.082544 2.8290e-06
12:85661849 A C 0.578232 1.3506e-05
12:85665287 G A 0.043579 1.3063e-05
12:85666624 A G 0.252736 1.3648e-05
12:85670235 T C 0.021545 -1.1778e-06
12:85670336 T G 0.688291 1.3070e-05
12:85673443 G T 0.085081 -4.7622e-06
12:85674087 G A 0.032618 1.1345e-05
12:85674221 G A 0.026719 4.3841e-06
12:85692134 T G 0.024295 2.2511e-05
12:85693874 C T 0.087148 1.8348e-05
12:85713649 G A 0.103351 -2.6551e-06
12:85717090 T C 0.036140 4.0711e-06
12:85719720 T C 0.045279 1.0884e-05
12:85729904 T C 0.020725 3.6825e-06
12:85745390 A G 0.027936 2.7315e-05
12:85766267 G T 0.138074 1.3393e-06
12:85768789 G A 0.132039 1.3127e-05
12:85769972 G A 0.261025 -2.6519e-05
12:85777946 A G 0.051749 -2.2450e-05
12:85799332 G A 0.147280 -6.7826e-06
12:85822171 G A 0.096895 -1.0485e-05
12:85824497 A G 0.284956 4.0640e-05
12:85857632 T C 0.158343 2.1844e-05
12:85866792 T C 0.763556 -1.1353e-05
12:85881917 T G 0.170810 -1.5666e-05
12:85910644 T C 0.627573 -2.6029e-06
12:85928034 T C 0.057182 8.4593e-07
12:85942177 A G 0.820428 -1.3066e-05
12:85947814 A G 0.108509 -5.8415e-06
12:85948322 T C 0.248313 3.8318e-05
12:85957274 G A 0.077343 1.1163e-05
12:85981757 C T 0.714150 -8.3232e-06
12:85982074 G A 0.046204 7.9394e-06
12:85984363 G A 0.040278 4.7123e-06
12:85999839 G T 0.111521 2.0263e-05
12:86007808 G A 0.056617 -1.7178e-05
12:86026396 A C 0.033546 -1.1916e-06
12:86039033 G A 0.777767 -1.0976e-05
12:86051772 C A 0.052463 -1.6343e-05
12:86064128 T C 0.059395 -5.1606e-07
12:86065607 G A 0.083163 -8.7188e-06
12:86068446 T A 0.040743 4.7145e-06
12:86069525 C T 0.081334 -6.5542e-06
12:86093380 C T 1.048719 1.1166e-05
12:86097229 T C 0.145893 1.3430e-05
12:86099343 G A 0.207015 3.3766e-06
12:86100290 A G 0.188765 1.5114e-05
12:86100614 A G 0.361228 1.8323e-05
12:86103835 A G 0.770719 -6.5177e-07
12:86112868 C T 0.220434 -8.5925e-06
12:86138548 C T 0.727756 -6.0129e-05
12:86139118 A C 1.454345 -2.1946e-05
12:86144036 T C 1.494797 -5.1137e-06
12:86148042 G A 1.264697 -3.8143e-06
12:86150587 G A 0.033767 -1.3298e-05
12:86154755 A G 0.078475 -8.3727e-06
12:86163606 G A 0.735919 1.4028e-06
12:86164309 C A 0.096742 4.0565e-06
12:86169662 A G 0.032139 -1.1531e-05
12:86171366 A G 0.496432 2.8022e-06
12:86172522 G A 0.279336 1.2569e-05
12:86177763 A G 0.195639 -9.6449e-06
12:86198935 T C 0.152863 -3.3733e-06
12:86204814 A C 0.051042 -5.3107e-06
12:86220096 T C 1.793335 -1.0764e-05
12:86235691 A G 0.201613 1.4915e-05
12:86239906 C G 0.023700 1.2933e-05
12:86240672 C T 0.023489 -1.4895e-05
12:86243392 T G 0.715268 5.4807e-06
12:86260417 T C 0.047533 1.6746e-05
12:86260421 A G 0.075462 7.6716e-06
12:86275421 A C 0.024999 7.0829e-06
12:86276347 A G 0.065549 -2.5755e-05
12:86291972 G A 0.230746 8.4189e-06
12:86293214 A G 0.055624 1.9058e-06
12:86293828 C A 0.044065 -2.5311e-05
12:86301758 T C 0.156946 -6.1754e-06
12:86309051 T C 0.172388 -1.3302e-08
12:86316462 A G 0.166918 -8.6590e-07
12:86320053 G A 0.865595 -5.4360e-06
12:86340117 A C 0.059915 -3.2743e-05
12:86343376 C T 0.069377 -2.9308e-05
12:86362155 C G 0.042848 8.2362e-06
12:86362636 C A 0.662748 4.8927e-06
12:86368010 A G 0.225031 2.3224e-05
12:86373221 C G 0.200375 1.3958e-05
12:86374785 A G 0.046068 -1.2215e-05
12:86387006 T C 0.020270 -9.2611e-06
12:86411571 G A 0.051694 -1.1912e-05
12:86448178 A G 1.421619 -6.5550e-06
12:86464307 A C 0.063736 -1.5246e-05
12:86464347 C T 0.033546 1.5452e-05
12:86464517 A G 0.046057 -2.3645e-06
12:86476497 C T 0.065831 -1.1330e-05
12:86508174 T C 0.046340 7.5222e-06
12:86526741 A C 0.076394 -2.5131e-05
12:86536378 C T 0.069737 -2.0456e-05
12:86542210 C T 0.054717 -1.1803e-06
12:86546401 G A 0.190954 -3.6118e-07
12:86550783 A C 0.035848 8.4216e-06
12:86555845 T C 0.030874 8.9369e-06
12:86558306 C T 0.030785 1.0222e-05
12:86559101 C A 0.648846 -1.4202e-05
12:86572143 A G 0.022534 6.0399e-06
12:86572178 A G 0.039673 -4.5864e-06
12:86572785 T C 1.692139 2.7255e-06
12:86583648 C A 0.043664 -1.5949e-06
12:86592306 A G 0.206515 5.3640e-06
12:86594124 T C 0.059895 3.4277e-06
12:86597014 G C 1.419113 1.1518e-05
12:86597346 G A 0.119392 -1.8056e-05
12:86600196 C T 1.401342 1.6783e-05
12:86604642 G A 0.063196 1.1065e-05
12:86620432 G A 0.075153 -2.5947e-05
12:86626472 A G 0.085669 5.6955e-07
12:86634542 A C 0.028830 7.6062e-06
12:86641551 G C 0.448902 2.6159e-05
12:86653932 C A 1.672801 4.1198e-06
12:86676333 A G 0.128683 -1.3833e-05
12:86678545 T C 0.032798 8.3273e-06
12:86680322 G A 0.074024 1.1932e-05
12:86698821 A G 0.085264 1.8551e-05
12:86704738 A G 1.416410 1.1413e-05
12:86747070 T C 0.187674 -9.5847e-06
12:86756426 T C 0.060085 3.2431e-06
12:86761257 A G 0.249210 -6.5536e-06
12:86772504 T A 0.048260 5.6279e-06
12:86781726 C T 0.056117 -1.0112e-05
12:86783463 A G 0.027042 -3.9098e-06
12:86789533 A G 0.040322 -1.6704e-05
12:86795944 T C 0.049994 1.3650e-05
12:86808980 T C 1.371186 8.6714e-06
12:86820948 A G 0.075949 -8.4347e-06
12:86823328 C T 0.083367 1.6746e-05
12:86825649 T C 0.094372 -7.3617e-07
12:86829068 C A 1.937678 -8.2744e-06
12:86830457 T C 0.060510 7.8143e-07
12:86836844 T G 0.067945 -3.7040e-06
12:86842231 G C 0.220363 -1.3937e-05
12:86843906 T C 0.028293 8.4604e-06
12:86847601 G A 0.041019 -4.3706e-06
12:86862996 T G 1.741872 1.3885e-05
12:86888963 G A 0.295411 -9.6629e-07
12:86899364 C T 0.070958 5.8842e-06
12:86908614 C A 0.265757 -6.9028e-06
12:86919616 T C 0.095215 -2.0581e-05
12:86926417 C A 0.031771 -7.2047e-06
12:86929340 C T 0.670244 -2.7933e-06
12:86931164 T G 0.082629 -2.1864e-05
12:86940280 C T 0.034614 1.3045e-05
12:86943577 C T 0.101515 1.7559e-05
12:86952293 C T 0.131420 -1.1031e-05
12:86962749 T C 0.032485 7.3897e-06
12:86963186 C T 1.780739 1.1256e-05
12:86965092 C G 0.069061 -6.4243e-06
12:86966573 A G 1.750620 1.6335e-05
12:86967278 G T 0.093233 -6.6166e-06
12:86974274 G A 0.032397 8.8370e-06
12:86984847 G A 0.033274 -1.5146e-06
12:86994609 C T 0.083768 -2.6228e-07
12:87005801 T G 0.034879 -1.2609e-06
12:87018567 A G 1.866917 1.4727e-05
12:87027748 T G 0.113044 -2.6380e-06
12:87058247 G A 0.169869 8.3338e-06
12:87070320 T A 0.087471 -3.8153e-07
12:87086652 T G 0.022690 -4.9918e-06
12:87096843 A G 1.749178 2.3368e-05
12:87100407 A C 0.122417 -1.2650e-05
12:87128164 C T 0.027243 -6.5393e-06
12:87136990 T C 0.067612 -5.8237e-07
12:87137487 A G 0.874659 7.5642e-06
12:87152071 G A 0.131114 -1.0731e-05
12:87154726 T G 0.259886 -7.5420e-06
12:87176299 C G 0.115529 -9.5320e-07
12:87178681 A G 0.070992 -5.9201e-06
12:87181131 A G 0.026342 -1.5672e-06
12:87191931 T C 0.025913 -3.4767e-06
12:87203003 C T 0.101797 7.5451e-06
12:87204419 T G 0.054567 -2.5676e-06
12:87220089 G T 1.458561 2.2124e-06
12:87220468 C G 0.049277 1.2914e-06
12:87220867 G A 0.068003 3.0222e-06
12:87226898 C T 0.331969 -4.7524e-06
12:87232439 C G 0.035525 1.2940e-05
12:87234655 A G 0.317132 5.6988e-06
12:87259578 C T 1.562487 -1.7983e-06
12:87265624 T G 0.047914 -4.5300e-06
12:87281456 T C 0.047404 -1.0444e-05
12:87283334 C T 0.064926 -1.3191e-05
12:87291661 A G 0.805452 2.2567e-06
12:87292318 G T 0.092013 8.2807e-06
12:87294075 A T 0.024795 -1.2297e-05
12:87306491 G A 1.138839 2.2906e-05
12:87317604 C A 0.069890 -5.6549e-06
12:87328183 A G 0.677007 9.3602e-06
12:87329652 T C 0.046435 1.3690e-06
12:87344310 T C 0.602840 1.4555e-05
12:87347308 C T 0.074075 -7.3897e-06
12:87374305 A G 0.089143 -5.2731e-07
12:87384711 G A 0.027243 -1.2964e-06
12:87395140 C T 0.132141 1.2081e-05
12:87441749 G A 0.057046 8.4360e-06
12:87442480 C A 0.155131 5.9835e-06
12:87448027 T C 0.230692 4.9001e-06
12:87476042 G C 0.066943 -2.0942e-06
12:87477583 A C 0.073919 -7.1162e-06
12:87483462 T G 0.587115 1.6183e-05
12:87487991 G C 0.588581 1.2246e-05
12:87488390 A G 0.265118 3.8632e-06
12:87490326 T C 0.660582 1.2395e-05
12:87491089 G T 0.051925 2.2327e-05
12:87514380 G A 0.182720 -5.7579e-06
12:87526887 C T 0.264948 -2.9480e-05
12:87557200 C T 0.086094 1.6725e-05
12:87597656 T C 0.051626 -1.3454e-05
12:87610443 T G 0.147338 -8.8613e-06
12:87631197 A G 0.109712 1.2246e-05
12:87640519 C T 1.020746 -3.6699e-05
12:87643169 T C 0.336824 3.1106e-06
12:87644983 T C 0.035362 1.2202e-05
12:87652413 T C 0.451816 4.7826e-05
12:87659599 C T 0.063230 1.7130e-05
12:87698148 C T 0.031149 -3.9770e-06
12:87699631 A G 0.064080 -3.6383e-06
12:87705834 C T 0.277507 1.7025e-05
12:87708884 C T 0.131485 5.3865e-05
12:87720338 T G 0.090877 -5.2339e-06
12:87722701 G A 1.203323 1.5234e-05
12:87724893 G A 1.491842 -7.7813e-06
12:87727039 G T 0.041610 1.6467e-05
12:87727180 T C 0.158524 1.1835e-04
12:87727199 A G 0.071162 -1.4623e-05
12:87742945 T G 0.301806 3.3925e-06
12:87744960 A G 1.755128 5.1743e-05
12:87747891 A G 0.034746 1.0822e-06
12:87773134 A G 0.285837 2.9751e-06
12:87782304 A G 0.081161 3.6129e-06
12:87786417 T G 0.068534 -3.0071e-05
12:87799625 A C 1.245035 4.2154e-06
12:87816930 G A 0.047920 3.1125e-05
12:87826836 A G 1.262419 2.7661e-07
12:87830408 C T 0.114673 1.0499e-05
12:87830464 C T 1.829006 2.3366e-05
12:87830857 G A 0.353282 3.7515e-05
12:87853286 A G 0.028722 -3.7966e-06
12:87873792 G A 0.245226 -1.2166e-05
12:87877782 T C 0.088110 4.7952e-06
12:87886236 A G 0.074731 4.5209e-05
12:87889784 T C 1.279870 -8.8127e-09
12:87894921 G C 0.261943 -3.0493e-06
12:87898821 G A 0.043093 -5.8757e-06
12:87902945 C T 0.147991 3.4020e-06
12:87915816 G A 0.146713 9.6654e-06
12:87931296 T C 0.408342 -9.4069e-06
12:87941973 A G 1.961262 1.7568e-05
12:87963395 A G 0.342369 1.2695e-05
12:87972526 T C 0.029748 -1.7973e-05
12:87973345 T C 0.034756 1.9673e-07
12:87978503 T C 0.041243 2.5189e-07
12:87979614 A C 0.061013 2.6243e-05
12:87993243 G A 0.341835 -1.1806e-05
12:87993852 C A 0.038156 1.4275e-05
12:87996035 G A 0.109600 -1.4785e-05
12:87998305 A T 0.050545 8.0362e-06
12:87999391 T C 0.041777 -2.2482e-06
12:88004678 A G 1.188745 -7.9361e-06
12:88005494 C A 0.094923 1.4091e-05
12:88015107 A G 0.190023 6.6204e-06
12:88015387 G A 0.023921 -4.4992e-06
12:88039381 C T 0.093403 -6.8240e-06
12:88045706 G A 0.147110 -1.7770e-05
12:88050691 C T 0.043195 1.2323e-05
12:88052951 T C 0.066140 -1.3517e-05
12:88055799 C T 0.227316 -1.7427e-05
12:88060746 T C 0.043521 2.0599e-05
12:88061131 C G 0.040036 1.3350e-05
12:88066081 G A 0.494905 1.5092e-07
12:88088465 A G 0.039941 -1.6108e-05
12:88107775 C T 0.068398 1.3083e-05
12:88107942 G A 0.038177 3.3984e-06
12:88110398 C T 0.036660 2.4423e-05
12:88118683 C T 0.200488 1.5323e-06
12:88120498 C T 0.045517 -1.1702e-05
12:88132886 A G 0.685581 -2.3007e-05
12:88135482 T C 0.151724 2.7831e-05
12:88136588 G A 0.097653 1.5546e-05
12:88138712 G T 0.301010 2.1351e-05
12:88150587 C T 0.268583 -9.3401e-06
12:88164820 G T 0.415203 -1.5257e-05
12:88165225 C T 0.053377 1.3099e-05
12:88190599 A G 1.202684 6.7293e-06
12:88192361 A G 1.397657 7.7279e-08
12:88199715 T C 0.195721 -1.1036e-05
12:88203605 C T 0.409216 -3.0540e-06
12:88207725 C T 1.941924 1.6777e-05
12:88213495 G T 0.027328 -2.9128e-05
12:88227770 G T 0.090843 -1.1688e-06
12:88228722 G A 0.068806 1.8596e-05
12:88238380 C G 1.077761 -6.5466e-06
12:88251167 A G 0.508209 -1.8818e-05
12:88251484 G A 0.927774 1.9996e-05
12:88252404 T C 0.154247 1.2590e-05
12:88253543 A G 0.030884 -1.9725e-05
12:88256111 G T 0.047992 1.7457e-05
12:88264794 C T 1.712501 1.1625e-06
12:88265961 G A 0.080508 2.1223e-05
12:88268576 C T 0.321803 -1.8192e-05
12:88292819 T C 0.353038 -2.0753e-05
12:88316486 C T 0.085339 3.7941e-05
12:88317281 T C 0.070842 -1.6021e-05
12:88319723 A G 1.713490 1.8539e-05
12:88325488 A G 1.754472 1.1072e-05
12:88344894 C T 0.078696 -2.6108e-06
12:88347157 C T 0.683402 5.2672e-05
12:88347200 C G 1.823083 -2.2938e-05
12:88375703 T C 0.039163 -1.0254e-05
12:88379788 T C 0.144305 -9.8656e-06
12:88380094 C T 0.225150 -4.8415e-06
12:88382433 T C 0.201654 1.2887e-06
12:88393916 C T 0.129316 -3.0740e-05
12:88396126 G A 0.183448 3.1817e-07
12:88397776 G A 0.069387 1.5262e-05
12:88421039 G A 0.033736 7.2725e-06
12:88440676 C G 1.163236 -6.0315e-05
12:88446029 G A 0.227169 -5.6977e-05
12:88457510 G A 0.061775 -6.9955e-06
12:88461210 A G 0.209565 1.9590e-05
12:88470954 G C 0.346469 4.5249e-05
12:88480926 C T 1.853451 5.4703e-06
12:88494718 T C 1.217007 -3.9217e-05
12:88500847 C T 0.101583 -1.0117e-05
12:88508258 C T 0.029470 -2.0057e-05
12:88515862 A G 0.044748 -3.7901e-06
12:88519346 C T 0.069890 2.3547e-06
12:88531809 A G 0.095950 2.2788e-05
12:88589107 A G 0.029973 -1.1541e-05
12:88594159 C G 0.434202 1.3484e-05
12:88632786 G T 0.045194 3.3716e-06
12:88663313 G C 0.121897 -3.6100e-05
12:88675663 C T 0.128370 2.3520e-05
12:88678801 G C 0.029317 -1.8745e-05
12:88679245 A G 0.100240 2.3930e-07
12:88712248 C T 0.291321 9.9477e-06
12:88714896 T G 0.070961 4.4490e-06
12:88724745 G A 1.844356 1.8779e-05
12:88724929 T C 1.621246 -4.3764e-07
12:88739435 T C 1.857422 1.8772e-05
12:88739877 C T 0.032570 5.6891e-06
12:88755780 T C 0.062737 2.7428e-05
12:88766835 T C 0.032914 1.2119e-05
12:88775809 G A 0.025526 -1.1096e-05
12:88778413 C A 0.076425 7.2207e-06
12:88783745 T C 1.675599 -1.5509e-05
12:88793610 T G 0.025274 -8.4356e-06
12:88810719 T C 0.045578 4.2260e-05
12:88813563 T C 0.127102 -3.0314e-05
12:88826978 A G 0.029684 -2.1259e-05
12:88827768 A G 0.052820 -2.0282e-05
12:88842779 G A 0.273981 3.8708e-06
12:88861791 T C 0.217133 1.7205e-05
12:88880321 A G 0.046377 -2.0565e-06
12:88888491 C T 0.145149 5.1575e-05
12:88890671 G A 1.594462 6.7120e-07
12:88900891 A C 0.039707 6.0468e-06
12:88918627 T C 0.218711 1.7389e-05
12:88923223 A G 0.138828 5.6367e-05
12:88927412 C T 0.039360 1.5272e-06
12:88933379 C T 0.028902 -1.9731e-05
12:88937543 G T 0.085091 -1.8244e-05
12:88943666 A G 0.036657 -1.3521e-05
12:88950317 T C 0.035804 -3.8089e-05
12:88953959 A G 1.568488 9.4653e-07
12:88959000 C T 0.063301 2.6487e-05
12:88977348 T G 0.084465 -2.0114e-05
12:88990141 C G 0.082680 2.0652e-05
12:89013142 C T 0.341845 -1.0945e-05
12:89024239 C T 0.045150 3.0156e-05
12:89028396 C T 0.134317 -1.6059e-05
12:89037372 A G 1.900871 4.5778e-06
12:89039239 G T 0.040485 9.5701e-06
12:89054554 A G 0.098476 3.4800e-06
12:89056559 G C 0.331292 -9.8910e-06
12:89118925 T C 0.039751 -2.5755e-05
12:89128639 A G 0.087416 -1.0847e-05
12:89132695 A G 0.029113 -2.1219e-05
12:89142861 T C 0.049005 -1.9554e-05
12:89143406 A G 0.151986 5.4250e-05
12:89150206 G A 0.122485 -1.2199e-06
12:89153116 C A 0.066157 2.8561e-07
12:89165954 C T 0.084373 -8.3946e-06
12:89170043 C T 0.064835 -2.3712e-05
12:89181888 A G 0.105411 -9.5149e-06
12:89202632 T C 0.043100 2.1300e-05
12:89206224 C T 0.136190 6.0700e-05
12:89220896 A G 0.038547 6.5009e-06
12:89239190 A G 0.085339 4.7774e-06
12:89253275 A G 0.048206 6.8626e-06
12:89255685 A T 0.049739 7.0660e-06
12:89256169 T C 0.070761 2.0986e-05
12:89259060 C A 0.053503 -1.3769e-06
12:89260214 C T 0.269603 -9.8444e-06
12:89262245 A G 0.122645 -1.0275e-05
12:89276713 T C 0.062145 -1.0062e-05
12:89310316 A C 0.340349 6.3334e-06
12:89317342 G A 0.080834 2.1939e-05
12:89328335 C T 0.239021 -5.4155e-06
12:89337963 A G 0.282933 -3.8110e-06
12:89340821 T C 0.032822 -1.2703e-06
12:89346674 A G 0.095627 6.0878e-06
12:89349970 T G 1.646643 1.5096e-04
12:89366763 G A 1.920628 -2.1537e-05
12:89378975 T G 0.052568 -9.2015e-06
12:89380323 A G 0.078308 -1.1544e-05
12:89380979 A G 0.070176 -4.0408e-05
12:89381894 A G 1.319131 -2.3278e-05
12:89406493 G T 0.132477 -1.3082e-05
12:89418042 T C 0.151384 -9.5193e-05
12:89421923 C T 0.030292 -1.5834e-05
12:89423604 A G 0.022867 4.0792e-06
12:89427685 C G 0.111800 -1.0284e-05
12:89432728 A G 0.027216 -8.8780e-06
12:89432997 T C 0.067956 2.0401e-05
12:89435022 G A 0.054210 -8.9760e-07
12:89436416 A G 0.033077 -1.1512e-06
12:89438342 A G 0.031629 1.4155e-05
12:89442267 A G 0.231317 -1.8528e-05
12:89449702 C T 0.149402 4.6566e-05
12:89458133 A C 0.278126 -6.4737e-05
12:89458555 C G 0.053829 -1.2662e-06
12:89460367 A G 0.041236 7.0619e-06
12:89460898 A G 0.021551 1.8551e-05
12:89468283 A G 0.708135 -1.0546e-05
12:89470891 T C 0.200056 8.2078e-06
12:89474353 T C 0.038374 -1.3747e-05
12:89475577 G T 0.754988 1.4992e-05
12:89479920 T C 0.089919 1.8092e-05
12:89481131 A G 0.051854 -5.6030e-06
12:89483064 C T 0.117892 7.0105e-06
12:89488771 G T 0.145040 5.9454e-06
12:89496440 C T 0.022405 -3.9197e-05
12:89497583 C T 0.074762 7.7238e-06
12:89497841 T C 1.878548 -2.3727e-06
12:89506544 T G 0.041145 -9.9354e-06
12:89513020 C T 0.436568 2.3883e-05
12:89520000 G A 0.419419 4.1982e-10
12:89525052 A G 1.584494 1.9612e-05
12:89526446 G A 0.441338 4.0491e-05
12:89529611 C A 1.884331 1.3292e-06
12:89529787 G A 0.075092 1.2248e-05
12:89530122 T C 0.055896 -1.7619e-05
12:89538268 A G 0.106085 2.8173e-05
12:89560954 A G 0.324788 2.0802e-05
12:89567672 C A 0.080317 6.3348e-06
12:89578214 C T 0.298708 -9.4276e-06
12:89586888 A C 0.090762 2.8598e-05
12:89594180 G A 0.022282 3.6630e-06
12:89599202 A C 0.031870 8.2321e-06
12:89599877 C T 0.278537 -3.4390e-05
12:89599951 A G 0.053568 5.7401e-06
12:89600494 A G 0.101967 -1.6461e-05
12:89602009 C T 0.034634 -1.1433e-05
12:89602507 G A 0.021854 -1.0526e-05
12:89620829 C G 0.518364 3.3535e-05
12:89624599 G A 0.206760 2.3035e-05
12:89626305 T C 0.049848 -8.7707e-06
12:89633662 T C 0.202884 -2.2156e-05
12:89640073 A G 0.533857 2.6184e-05
12:89642084 C T 0.106663 -3.7929e-05
12:89647403 C T 0.263425 -5.4848e-06
12:89647679 C T 0.045337 2.1511e-05
12:89651896 T C 0.168669 -1.9636e-06
12:89658491 T C 0.041179 -2.7795e-05
12:89662548 G A 0.179259 7.7681e-06
12:89662985 A G 0.059133 -1.3127e-05
12:89669634 C T 0.076207 1.6204e-05
12:89671258 G T 0.184876 -1.5356e-05
12:89672120 C T 1.550377 -2.3610e-05
12:89674579 T C 0.122832 1.3702e-06
12:89674727 G A 0.095018 8.1981e-06
12:89679989 T C 0.050855 -5.3515e-06
12:89680039 A G 0.083204 1.1343e-05
12:89680654 G A 0.245525 -1.2142e-06
12:89681536 G A 0.051093 1.5005e-05
12:89683643 C T 0.074854 1.7326e-05
12:89686248 A G 1.394036 -2.0058e-05
12:89686567 C T 0.058419 1.0534e-05
12:89687490 C T 0.943529 -7.6177e-05
12:89692994 C G 0.579398 -2.6409e-05
12:89705402 T C 0.046057 -6.2728e-06
12:89706102 A C 0.757474 -2.0369e-05
12:89708616 T C 0.205091 -2.1203e-05
12:89709209 C T 0.020433 2.5951e-06
12:89712160 A G 0.048325 1.4021e-06
12:89713745 G A 1.416121 -3.0865e-05
12:89718096 A G 0.099737 1.0125e-05
12:89721024 C T 0.139774 -2.3509e-06
12:89744773 C A 0.381963 2.7078e-05
12:89745477 A C 1.088032 -5.2326e-05
12:89745557 A G 0.083901 -1.2753e-05
12:89746581 C A 0.033441 8.8890e-06
12:89749223 C T 0.226272 2.0404e-05
12:89755382 C T 0.045799 -6.6927e-06
12:89757964 C G 0.030292 1.5901e-05
12:89758046 G A 0.122961 8.2865e-06
12:89764064 T C 0.152553 -3.2559e-05
12:89765235 A G 0.024819 4.3468e-06
12:89768994 A G 0.155341 1.4714e-05
12:89771515 A C 0.128738 -1.3163e-05
12:89778635 G A 0.093216 -1.2811e-05
12:89779997 T C 0.596128 2.2384e-05
12:89783048 C T 0.224154 2.5280e-05
12:89783916 A G 0.174679 -1.4807e-05
12:89798537 G A 0.031122 2.1252e-05
12:89800516 C A 1.298209 -2.2542e-04
12:89812993 A G 1.194422 -1.0089e-05
12:89814615 A G 0.074531 5.4683e-06
12:89817213 A C 0.036834 -8.0358e-06
12:89817364 T C 0.771882 -3.9818e-05
12:89824309 A G 0.091734 4.4496e-06
12:89824633 T C 0.027168 4.3196e-06
12:89830187 G C 0.199716 -9.0889e-06
12:89848187 A G 0.023017 6.0438e-07
12:89870859 G A 0.081154 -2.2843e-05
12:89875360 A G 0.123913 6.8555e-06
12:89886348 C T 0.042233 -3.2809e-06
12:89886639 A G 0.039146 -9.2515e-06
12:89887372 G A 0.040444 -1.1245e-05
12:89909623 G A 0.081225 1.2230e-06
12:89914261 C T 0.473425 1.0545e-05
12:89916781 T G 0.021487 1.4133e-07
12:89916811 T C 0.692989 1.6731e-06
12:89917037 A G 0.232174 2.2523e-05
12:89917518 G A 1.424536 2.9014e-05
12:89931103 G A 0.071736 -1.5409e-05
12:89941374 A G 0.792641 2.3003e-05
12:89962835 A G 0.069241 -1.5382e-05
12:89964611 A G 0.040839 1.9084e-05
12:89967467 T C 0.026488 -1.3008e-05
12:89975355 G T 0.406996 1.9241e-06
12:90000815 C T 0.049076 -4.3045e-06
12:90006225 A G 0.129129 -1.2850e-06
12:90030665 C T 1.933751 8.6078e-06
12:90039326 T C 0.252070 2.5832e-05
12:90043024 C A 0.039914 1.0146e-05
12:90043098 T C 0.118321 -4.8455e-06
12:90058240 G T 0.057403 -1.1849e-05
12:90060586 A G 0.340802 1.2033e-05
12:90062662 G A 0.579942 -4.5385e-06
12:90063393 C T 0.031880 -1.1514e-05
12:90078824 C T 0.077496 2.3598e-05
12:90080220 A C 1.904574 3.7347e-07
12:90081188 C T 1.165225 -6.5467e-06
12:90082166 C T 0.043922 -2.8371e-06
12:90097386 C T 0.114268 -8.6006e-06
12:90106835 G A 1.627876 -3.0497e-06
12:90108300 A G 0.282185 2.2902e-05
12:90144393 G T 0.300266 2.5974e-05
12:90148538 T G 0.204972 -4.7117e-06
12:90150382 A G 0.501671 -2.2302e-05
12:90163986 A G 0.039217 -2.7369e-06
12:90174142 T G 0.063934 2.8099e-05
12:90177539 G A 0.099363 1.1462e-05
12:90184859 A C 0.068197 8.2098e-06
12:90187856 A G 1.442065 3.8807e-05
12:90196629 G A 0.143989 2.9061e-05
12:90199527 A C 0.488833 -4.7967e-05
12:90225609 G A 0.108580 -2.9276e-06
12:90231386 T C 0.302445 -1.7500e-05
12:90233876 T C 1.957359 -1.7375e-05
12:90239264 T C 1.644011 -2.7700e-05
12:90257593 C T 0.127109 6.2672e-06
12:90266631 G A 1.633299 -2.4778e-05
12:90269777 T C 0.105401 4.7888e-08
12:90287212 C G 0.068333 8.0959e-06
12:90298449 G A 0.021749 -1.2792e-05
12:90317290 C T 0.281488 -2.6094e-05
12:90342007 T C 0.075670 -7.1047e-07
12:90343393 G A 0.053415 -9.4665e-06
12:90354375 A G 1.600976 -8.2680e-06
12:90363864 G T 0.244168 -8.0135e-06
12:90366543 C A 0.072671 1.5033e-05
12:90375142 C T 0.559828 -4.3539e-06
12:90380221 A G 0.112820 1.6764e-05
12:90384362 C G 0.020477 2.4544e-05
12:90394717 G A 1.043593 -2.8901e-06
12:90403846 C T 1.551910 1.9324e-06
12:90413738 T C 1.517106 -7.9505e-06
12:90418283 C T 0.096647 1.3922e-05
12:90423653 G A 0.100448 -2.4075e-05
12:90424417 C A 1.507797 1.6272e-05
12:90441215 C T 0.790357 9.7014e-06
12:90460429 A T 0.103113 1.6296e-06
12:90461078 C T 1.948241 -7.7991e-06
12:90492580 T C 0.021657 -4.5450e-06
12:90493557 A G 1.579156 1.0190e-05
12:90494850 G A 1.737320 1.7497e-05
12:90497910 G A 0.022673 -5.6774e-06
12:90499985 A G 0.207546 1.6656e-06
12:90500741 T C 0.093454 2.1133e-05
12:90506243 A G 0.100475 -5.2873e-06
12:90532077 A G 0.027603 1.1169e-05
12:90562107 T C 1.441137 2.7295e-05
12:90563520 C T 0.195962 2.4750e-05
12:90571042 A G 0.965233 -1.3169e-06
12:90571710 C A 0.052177 -1.4680e-05
12:90572347 A G 0.052092 -1.2550e-05
12:90572492 G C 0.047958 -2.2334e-05
12:90586386 T G 0.033169 2.1797e-06
12:90588371 T G 0.073327 1.1021e-08
12:90590468 C A 0.020674 1.2118e-05
12:90591226 A G 0.024074 -1.2479e-05
12:90595890 A G 1.460669 -7.8068e-06
12:90606759 G T 1.622001 -2.5022e-06
12:90609017 T G 1.461115 -1.1144e-05
12:90621232 A G 0.063747 -4.4350e-06
12:90631586 T C 0.066902 -3.0545e-05
12:90635053 G A 0.025359 2.0813e-05
12:90638126 T C 0.026855 9.8625e-06
12:90642709 G A 1.467506 -9.0749e-06
12:90644008 C T 0.022031 -6.0360e-06
12:90651571 T C 0.108951 7.9817e-07
12:90653965 A G 0.019903 -1.0565e-05
12:90654156 A G 0.627451 -3.0045e-05
12:90657299 A G 0.023557 2.2041e-05
12:90661205 G A 0.056957 1.7499e-06
12:90677176 T C 1.587829 -1.3237e-05
12:90693444 G A 0.826636 -2.8544e-05
12:90709661 A G 1.584667 -1.4846e-05
12:90710149 T G 0.041529 4.1142e-06
12:90710475 T C 0.025954 4.5053e-06
12:90718304 G A 1.444241 9.2004e-06
12:90720650 T G 0.525239 -7.2601e-06
12:90723681 C T 0.044317 9.4336e-06
12:90729452 G T 0.140511 1.1577e-05
12:90731530 T G 1.924568 -1.4210e-05
12:90735104 T C 0.136414 -7.8323e-06
12:90739318 A G 0.060007 -1.5470e-05
12:90740480 C T 0.396413 -2.7484e-05
12:90744311 G A 0.172772 2.0513e-07
12:90758058 A G 0.041655 1.0254e-05
12:90758458 C A 0.026049 -2.2101e-06
12:90761976 G C 1.341060 -6.6951e-06
12:90768598 C T 0.046057 7.3917e-06
12:90779574 T C 1.287975 -1.9260e-05
12:90782531 T C 0.100672 6.0881e-06
12:90783672 G A 0.022378 -2.3573e-05
12:90785549 C A 0.415605 -1.7631e-05
12:90792041 A G 1.911839 -1.6379e-05
12:90796553 G A 0.074878 7.7997e-06
12:90803488 C T 0.040781 1.0999e-05
12:90813607 T C 0.125175 6.3780e-06
12:90825438 T C 0.020171 -1.0329e-05
12:90862890 G T 0.364087 -3.6166e-06
12:90863441 G A 0.047968 -9.9267e-06
12:90864623 T G 0.134596 5.1740e-07
12:90874749 T C 0.060568 -3.0974e-07
12:90887930 C T 0.626264 2.6103e-06
12:90889310 A G 0.153958 9.9220e-06
12:90893568 C T 0.387321 -3.0921e-07
12:90901834 T C 0.115655 -8.7844e-08
12:90914730 G A 0.050630 6.9306e-06
12:90925794 G A 1.373379 -6.7558e-07
12:90926369 T C 0.032727 1.1541e-05
12:90943752 C T 0.065555 -7.5518e-06
12:90943822 G A 0.027437 8.8754e-07
12:90953811 G A 0.800274 -8.7159e-06
12:90959549 T C 0.162573 2.8850e-06
12:90985884 G A 0.036490 -1.7906e-05
12:90993616 T C 0.078808 6.6072e-06
12:90995060 A G 0.076918 -2.0764e-06
12:90998638 T C 1.621882 4.3992e-06
12:91013303 A C 0.637905 -1.7141e-05
12:91020841 T C 0.037956 1.3233e-06
12:91020954 A G 0.031540 1.1744e-05
12:91022397 A G 1.746601 4.1972e-06
12:91022984 A G 0.074347 -1.7715e-05
12:91023627 G A 0.061006 7.7528e-06
12:91025235 G A 0.078753 -7.1846e-06
12:91030328 C T 1.699415 -2.6419e-06
12:91033144 G A 0.027994 -9.3180e-06
12:91036272 T C 0.530889 -9.9213e-07
12:91037942 T C 0.336412 2.1206e-05
12:91045622 C T 0.043729 7.7173e-06
12:91076498 A G 0.451561 5.6819e-05
12:91077508 A G 0.107101 2.7996e-06
12:91101972 C T 0.032519 5.2318e-06
12:91108547 A G 0.109930 1.3153e-05
12:91120713 A G 0.069458 -6.9710e-06
12:91126011 A G 0.164269 4.2093e-06
12:91128091 G T 0.319084 5.5952e-05
12:91135012 C T 0.033230 -1.2697e-05
12:91154207 C T 0.540701 -9.3799e-06
12:91156428 G A 0.050049 -2.3960e-05
12:91165268 G A 0.030476 4.0618e-06
12:91175100 G A 0.609000 -1.7412e-05
12:91177852 A C 0.049461 -1.8372e-05
12:91179070 T C 0.079824 1.0295e-05
12:91182955 T C 0.037238 7.0949e-06
12:91187300 C T 1.008659 1.6903e-05
12:91197897 C T 0.551495 -9.7628e-06
12:91201494 G A 0.206583 3.2342e-05
12:91201719 G C 0.232534 1.7991e-05
12:91206401 A C 0.115111 -1.0780e-05
12:91208638 A G 0.115040 -3.0613e-05
12:91209441 A G 0.461536 8.7627e-06
12:91212470 C T 0.093495 8.1922e-06
12:91214692 A G 0.716781 3.1759e-05
12:91222669 T C 0.737299 -7.4414e-06
12:91228255 T C 0.041746 1.6816e-05
12:91230203 C T 0.049726 8.6770e-07
12:91232497 C G 0.181003 -4.9047e-05
12:91235209 C T 1.801522 -4.7008e-06
12:91248479 G A 0.069112 -9.0427e-06
12:91257714 G A 0.079328 -2.4007e-05
12:91258988 T C 0.058263 -1.3534e-05
12:91260558 G A 0.548918 -3.9983e-06
12:91271941 G T 0.152689 1.6617e-05
12:91275157 C T 0.488507 9.5406e-06
12:91275417 A G 1.897992 4.5839e-06
12:91279948 G T 0.155100 3.6509e-06
12:91281821 A G 0.097857 6.7311e-06
12:91288248 A G 0.062339 -1.5818e-05
12:91289853 A G 0.048995 6.3763e-06
12:91290860 A G 0.036742 -5.5747e-06
12:91291131 T G 0.547473 -5.2666e-05
12:91291684 A G 0.508263 1.6056e-05
12:91294345 A G 1.645817 -1.3184e-05
12:91296770 A G 0.027256 2.0083e-05
12:91308267 G T 1.685659 -2.6888e-05
12:91315420 G A 0.059422 1.2416e-05
12:91319269 T C 1.578500 -1.1778e-05
12:91338794 C T 0.073501 1.3798e-05
12:91343159 A G 0.049824 -2.1249e-05
12:91347643 T C 0.077349 -4.2861e-06
12:91348556 T C 0.037180 -9.1462e-06
12:91356789 G A 0.045384 1.2255e-05
12:91357599 C T 0.033852 7.3966e-06
12:91366649 C G 0.045422 -4.4243e-06
12:91381716 T G 1.789286 -1.7167e-05
12:91386894 T C 0.079032 9.7015e-06
12:91388321 G A 0.047346 1.4126e-05
12:91392281 T C 0.065443 -1.1513e-05
12:91396247 T G 0.068234 8.7424e-06
12:91401992 G A 1.746380 -1.6676e-05
12:91407812 G A 0.043100 1.5274e-05
12:91412293 C T 0.157204 -3.1212e-05
12:91418042 C T 0.051929 6.9027e-06
12:91419145 T G 0.034386 2.1176e-06
12:91420984 G A 0.048175 1.8255e-05
12:91426403 T C 0.038666 1.1234e-05
12:91449852 G A 0.044374 -1.6157e-06
12:91449984 T C 0.243152 1.1641e-05
12:91451644 C T 1.937045 -1.8615e-05
12:91462728 C T 0.370353 -2.5887e-06
12:91469127 A G 0.752615 -2.7068e-07
12:91470795 T G 0.034648 2.5693e-06
12:91475045 G A 0.036368 1.3036e-05
12:91496137 C T 0.274583 1.2148e-05
12:91501198 G A 1.756556 -3.8983e-05
12:91507791 T C 1.963972 -3.4449e-06
12:91510355 A G 0.078706 7.0056e-06
12:91517560 C T 0.020583 -2.1847e-05
12:91519856 T C 0.540568 1.9990e-05
12:91542893 T C 0.055271 1.0939e-05
12:91561994 C T 0.075371 -2.0423e-05
12:91564060 G A 0.039350 6.1507e-06
12:91565694 C T 0.125695 1.6208e-05
12:91593898 C T 0.036565 2.1253e-05
12:91603807 T C 0.038972 2.0107e-05
12:91630100 G A 0.032111 2.7398e-06
12:91644664 T C 0.094600 9.3566e-06
12:91651813 G T 0.079770 7.7957e-06
12:91659451 A G 0.061438 1.9050e-05
12:91662516 C T 1.780616 -8.5614e-06
12:91682555 C T 0.075184 1.7750e-05
12:91684837 T C 0.046601 -2.1814e-05
12:91696462 A G 0.055791 -1.0780e-05
12:91699451 A G 0.048131 2.0883e-06
12:91702626 C G 0.052996 -1.3360e-05
12:91708153 T C 0.072950 1.2219e-05
12:91717962 T C 1.951257 -9.1529e-06
12:91721031 T C 1.779878 -8.4540e-06
12:91738733 A C 0.170260 -1.9144e-05
12:91742514 A G 0.525800 -2.7560e-06
12:91758350 G A 0.336555 1.1842e-05
12:91764191 A G 0.400417 -1.0380e-05
12:91771289 T C 0.317183 -1.1618e-05
12:91781320 T C 1.901055 2.2419e-06
12:91783903 T C 0.057607 4.2662e-06
12:91794743 C G 0.067140 -3.8837e-05
12:91795157 A G 0.063444 3.6802e-06
12:91796764 A C 0.773868 2.4850e-05
12:91803099 G A 0.260467 -3.7973e-05
12:91809529 C T 0.040033 5.8015e-06
12:91809776 C T 0.033920 -3.4296e-07
12:91811511 A G 1.813085 -8.0580e-06
12:91825558 A C 0.444384 5.8592e-06
12:91827908 G A 0.118426 7.0507e-08
12:91835632 C T 0.036803 2.0994e-05
12:91840766 T C 0.036354 -6.2132e-06
12:91849339 A G 1.902605 -9.0379e-06
12:91867438 C G 0.090649 2.4018e-05
12:91872969 T C 0.162185 -7.8293e-06
12:91884435 G A 0.061989 -1.0093e-05
12:91886434 A G 1.867516 1.1709e-05
12:91893488 T C 0.275913 3.8220e-06
12:91894216 A G 0.750565 -6.1919e-06
12:91909297 A C 0.033226 -2.4505e-05
12:91912198 T C 1.247854 -2.1274e-06
12:91933023 T C 0.494780 7.8269e-06
12:91946112 G T 0.088650 1.6817e-05
12:91957111 C T 0.023214 -8.4497e-06
12:91961016 A G 0.047016 1.6214e-05
12:91966320 G A 0.103242 7.6160e-06
12:91966921 C T 0.351654 4.8548e-06
12:91974739 C T 0.070179 1.0502e-05
12:91979551 G T 0.214253 6.9879e-07
12:91980374 C T 0.800546 -3.3542e-06
12:91983572 T G 0.059898 1.3756e-05
12:91996178 C T 0.143717 2.3289e-05
12:91997462 C G 1.022221 -2.4702e-06
12:91998743 A C 0.026522 8.0607e-06
12:92016754 C T 0.934747 4.8782e-06
12:92034033 G A 0.021922 3.2807e-06
12:92050303 G A 0.260239 -3.5718e-05
12:92050533 A C 0.063719 1.8337e-05
12:92055679 T C 0.498747 -4.7278e-06
12:92057872 A G 0.097874 -2.1320e-05
12:92058270 A G 0.051055 5.5010e-06
12:92062381 T G 0.058803 -2.2783e-05
12:92064030 G T 0.090235 9.3232e-06
12:92064837 T C 0.046452 -6.9958e-06
12:92066155 C T 0.087229 -1.8428e-05
12:92066420 G A 0.042127 1.0016e-05
12:92066467 C T 0.860332 2.2435e-06
12:92067323 A G 1.042930 2.6454e-05
12:92068382 A G 0.142459 -4.0170e-06
12:92071674 C T 0.026457 2.3508e-06
12:92081800 A G 1.221230 1.1124e-05
12:92085380 G A 0.035202 -8.8450e-06
12:92094741 C T 0.090364 -3.7814e-05
12:92109473 A G 0.024231 -3.4513e-06
12:92120077 T C 0.388171 1.0024e-05
12:92120558 A G 0.067690 2.1487e-05
12:92132241 G A 1.942597 -1.6072e-05
12:92133626 T C 0.053081 7.6095e-06
12:92164302 T C 0.328355 -1.9945e-06
12:92179460 A G 0.061153 -2.3548e-06
12:92180683 G A 0.696409 3.4918e-05
12:92186693 T C 1.192192 1.1017e-05
12:92187652 T C 0.100424 -1.0060e-05
12:92200347 A G 0.057165 -5.9008e-06
12:92204834 G A 0.098996 -1.5414e-07
12:92207940 A G 0.315038 -8.8521e-07
12:92212792 G C 0.042097 3.0012e-07
12:92213301 T C 0.053119 9.6299e-06
12:92213479 T C 0.314314 -4.0729e-06
12:92216611 A G 0.053969 -1.4845e-05
12:92220002 G A 1.316163 7.0413e-06
12:92224558 T G 0.105184 2.6125e-05
12:92228899 T C 0.025407 -2.8604e-06
12:92238314 A G 0.031686 -4.1514e-06
12:92238643 T C 0.034308 -9.1494e-06
12:92238873 G A 0.047145 2.4461e-06
12:92238889 A G 0.124298 2.4898e-05
12:92239166 G A 0.075762 -1.0351e-05
12:92239365 T C 0.391639 2.5195e-05
12:92249086 A G 1.261001 7.6540e-06
12:92253915 A G 0.095824 -2.3245e-05
12:92259431 C T 0.344164 -3.1773e-05
12:92261584 A G 0.116488 -2.6357e-05
12:92269291 T C 0.166819 -1.7196e-05
12:92282408 G T 0.242431 3.2391e-05
12:92295129 T C 0.052609 -1.5313e-05
12:92296693 C T 0.275525 -2.0246e-05
12:92298932 C A 0.799135 2.3138e-05
12:92305270 T A 0.093774 -2.8728e-05
12:92308305 C T 1.421044 2.4621e-05
12:92310197 A G 0.143877 -2.0319e-05
12:92314937 T C 0.071321 3.1964e-06
12:92316146 C T 0.057134 1.5155e-05
12:92320518 G T 0.033900 -7.6233e-06
12:92323700 A G 0.727664 -1.0659e-05
12:92329091 T G 0.034015 -1.5202e-05
12:92330313 A G 0.114975 3.5606e-07
12:92334716 C G 0.085614 -9.1776e-06
12:92336208 T C 1.944267 -5.7660e-06
12:92336345 G A 0.684129 -2.6456e-05
12:92343968 A G 0.092550 -3.3878e-05
12:92352397 A C 0.495919 1.0050e-06
12:92361049 G A 0.100370 1.4787e-05
12:92362467 T C 0.097983 -3.0870e-05
12:92368510 G A 0.412099 -2.6629e-05
12:92376644 T C 0.096701 -2.7687e-05
12:92377558 G A 1.866475 1.7504e-06
12:92378082 C T 0.061428 3.6294e-07
12:92382213 T C 0.068568 1.8780e-05
12:92383500 A C 0.133270 8.9247e-06
12:92383550 A G 0.230824 -6.6100e-06
12:92386213 A G 0.178110 -1.9227e-05
12:92387267 G T 0.074449 1.7345e-07
12:92388461 T C 0.164181 -5.1962e-06
12:92394370 G T 0.076139 3.3942e-06
12:92396212 A G 0.037449 -9.5154e-06
12:92397139 C T 0.045632 -3.3371e-06
12:92397369 C T 1.125263 2.8448e-05
12:92398930 G A 0.033332 -2.2485e-05
12:92400524 A G 0.163922 9.5798e-06
12:92400677 C A 0.743823 6.5390e-05
12:92400748 G T 0.045388 2.5962e-06
12:92402369 T G 1.593381 -4.1260e-06
12:92405354 T C 0.043423 -1.2220e-05
12:92405815 G A 0.497442 -3.8826e-05
12:92407252 C T 0.719215 5.7800e-06
12:92408285 T C 0.652946 1.4990e-05
12:92414035 C T 0.291647 1.2261e-05
12:92414364 C G 0.067194 -3.4541e-05
12:92414938 G A 0.655357 2.5254e-05
12:92419799 T C 1.007017 2.5376e-05
12:92428531 G A 1.873210 -1.9942e-05
12:92435906 G A 0.033998 -1.2514e-05
12:92437063 C A 0.185467 -2.5928e-05
12:92438554 T C 0.191852 -2.7412e-06
12:92443566 C T 0.023013 -2.9196e-06
12:92447052 G A 0.133076 4.3398e-06
12:92452311 C T 0.096130 6.7815e-06
12:92452406 G T 0.082164 -9.4543e-06
12:92453556 A C 0.061455 -2.9614e-06
12:92453827 C T 0.186494 -2.2001e-05
12:92458322 C A 0.911598 -4.7732e-06
12:92476069 C A 0.653065 1.1663e-05
12:92480186 A C 0.307062 2.4617e-06
12:92489403 C T 0.020280 1.1580e-05
12:92490430 G A 0.140474 1.4126e-05
12:92491374 G C 1.158605 2.5950e-05
12:92491850 G A 0.449834 1.8124e-05
12:92493774 C T 0.065984 5.5226e-06
12:92496267 C T 0.020304 1.5262e-05
12:92501843 A G 1.105180 6.0016e-06
12:92504503 T C 0.026366 1.3446e-05
12:92505814 C T 0.122502 -1.4065e-05
12:92505848 C T 1.076877 -4.0423e-06
12:92506140 C T 0.243621 -9.1147e-06
12:92506871 A G 0.311570 2.1235e-05
12:92513269 A G 0.201100 -9.3098e-07
12:92518220 C T 1.640843 -1.0863e-05
12:92519718 C A 0.033240 1.7753e-06
12:92539590 C T 0.873438 -9.8002e-07
12:92558788 A G 0.034382 1.7459e-05
12:92561080 A G 0.029099 -1.7852e-05
12:92561606 A G 0.325319 -3.5162e-05
12:92574051 T C 1.883430 -3.7701e-06
12:92582856 T C 0.317353 2.3796e-05
12:92586487 A G 0.198764 -6.6153e-06
12:92587300 G T 0.089405 1.9620e-05
12:92593517 T G 0.559070 2.0725e-05
12:92598677 G A 0.076122 1.9590e-05
12:92601737 G C 0.135429 -8.7974e-06
12:92615768 A G 1.091360 -2.7120e-06
12:92617103 G A 1.793757 1.0332e-06
12:92617193 C T 0.204955 -4.4321e-06
12:92617376 A G 0.031530 6.7228e-06
12:92620252 A G 0.029895 -2.9075e-05
12:92629738 T C 0.344980 -3.3860e-05
12:92637854 T C 0.040441 9.4482e-07
12:92640186 T G 1.472722 -6.7244e-06
12:92641690 C T 0.173694 2.6942e-05
12:92645164 C A 0.341934 6.9016e-06
12:92654443 A G 0.060316 -1.8413e-05
12:92655437 C T 1.458718 -6.1915e-06
12:92657413 G A 0.044215 -5.5619e-07
12:92662578 A G 0.118967 -4.0307e-05
12:92667657 A C 0.060935 -1.9198e-05
12:92671887 T G 1.976065 -1.1325e-05
12:92676805 T C 0.483700 -1.7093e-05
12:92677719 T C 0.468774 -1.0190e-06
12:92678879 C T 0.057678 1.0017e-07
12:92679501 C T 0.042501 3.0538e-05
12:92680954 A G 0.648618 -2.0457e-06
12:92681092 T C 1.314881 -7.8804e-07
12:92684351 T C 1.536077 1.2217e-05
12:92685085 G A 0.490965 -1.2503e-05
12:92686011 G A 0.044480 -3.0685e-05
12:92689173 G A 0.566472 4.9342e-06
12:92689737 T C 0.042369 -1.5816e-06
12:92691133 T C 0.029381 -2.2514e-06
12:92696499 G A 0.060071 -1.6627e-05
12:92697277 C T 0.371845 1.1650e-05
12:92698209 G T 1.330575 3.3413e-05
12:92698215 G A 0.464168 3.4245e-05
12:92698789 T G 0.194507 -3.5391e-06
12:92699780 T C 0.024628 1.0392e-06
12:92700123 T G 0.068908 -1.4070e-05
12:92700367 A G 0.095895 -2.5410e-05
12:92704307 A C 0.052945 -3.0852e-06
12:92728598 C T 1.049940 6.3970e-07
12:92730670 C T 0.812007 -7.8963e-07
12:92731792 G C 0.981219 6.5189e-06
12:92742213 C T 0.064712 -3.4688e-06
12:92746332 G C 0.099023 2.2541e-05
12:92749668 T C 0.127748 -7.1735e-06
12:92751597 T C 0.182332 -5.0797e-06
12:92755111 T C 0.039465 -2.3622e-06
12:92757463 C T 1.649764 7.9066e-06
12:92767834 C T 0.099091 5.8172e-06
12:92770863 C T 0.762125 -9.7819e-06
12:92789365 C A 0.941652 -1.6628e-06
12:92794759 G A 0.021259 -1.0180e-05
12:92796441 G A 0.048376 -1.2198e-05
12:92796484 A G 0.233581 2.8903e-05
12:92796648 A G 0.929107 4.5360e-06
12:92798681 G A 0.078794 2.3808e-05
12:92807011 A G 0.051439 2.0390e-05
12:92810294 C T 0.229243 3.3292e-05
12:92817650 A G 0.031377 -3.3490e-06
12:92818102 C T 0.092863 1.1758e-06
12:92818482 T C 0.541163 1.7323e-06
12:92824331 C T 0.110817 -1.0944e-05
12:92824593 G T 1.014837 -4.1202e-07
12:92826531 G T 0.020634 4.6411e-06
12:92829476 T C 1.817294 -6.8376e-06
12:92829647 T G 1.091588 -1.2075e-05
12:92829971 T C 0.021538 2.8443e-05
12:92831806 A G 0.077111 -1.5706e-05
12:92832480 G A 0.255752 -7.6034e-06
12:92832525 G A 0.127731 -1.9935e-05
12:92832975 T C 0.113146 2.9618e-05
12:92837750 A G 0.094974 6.5518e-06
12:92839604 T C 1.517589 9.5271e-06
12:92843460 C T 0.029830 1.8889e-06
12:92845101 G A 0.333159 -1.6089e-05
12:92850547 C T 0.073324 -2.9895e-05
12:92854399 A C 0.042569 -1.0447e-05
12:92855858 G A 0.688076 -2.2788e-05
12:92856031 G T 0.100455 -1.2117e-05
12:92859470 C T 0.507124 1.3415e-05
12:92859869 C T 0.151656 4.6977e-05
12:92861213 A G 0.674875 2.0220e-06
12:92862080 T C 0.231966 3.8601e-08
12:92862633 G T 0.100591 -2.9508e-05
12:92864368 G A 0.945820 -2.0793e-05
12:92864509 T C 0.144305 9.6576e-06
12:92864786 G A 0.389932 -1.2535e-05
12:92869897 G A 0.063247 1.6843e-05
12:92876190 T C 0.387760 1.3130e-05
12:92880433 A G 0.037126 -1.7538e-05
12:92885394 T C 0.071029 -1.3723e-05
12:92889251 G T 1.378723 2.7108e-05
12:92890520 C T 1.766793 -2.1141e-06
12:92891683 C T 0.315415 -3.8081e-05
12:92894016 G A 0.151380 -2.4367e-06
12:92909178 A G 0.184502 2.1133e-05
12:92912931 A G 0.362241 6.4592e-06
12:92914004 G A 1.487331 2.3366e-05
12:92929650 T G 0.106044 -9.4015e-06
12:92934162 A G 0.520717 -5.1737e-05
12:92937144 G A 0.561797 4.8861e-05
12:92957233 G A 0.301421 -3.5306e-05
12:92970562 T C 0.026604 -1.2839e-05
12:92977464 G A 0.151938 -2.4667e-05
12:92978564 T C 0.084084 -1.1508e-05
12:92978782 T C 0.059279 8.7998e-06
12:92980695 G T 0.081191 1.3553e-05
12:92982637 G A 0.622926 5.4929e-05
12:92986680 C T 0.419134 -1.0290e-06
12:92987867 C T 0.052027 -1.7678e-05
12:92990567 T C 0.576035 1.4249e-05
12:92995611 A G 0.688505 -2.9086e-06
12:92999557 A C 0.147318 -1.0491e-06
12:92999807 C T 0.834439 -6.4753e-06
12:92999920 G A 0.899039 -5.4465e-06
12:93003973 G A 0.196466 -1.0637e-05
12:93004790 T C 0.047897 -1.5127e-05
12:93007439 G A 0.491291 2.6571e-06
12:93010011 G A 0.105078 -1.2502e-05
12:93024586 T C 0.194980 5.8095e-07
12:93035416 C G 0.053772 -4.2641e-06
12:93043034 T G 1.299446 4.5124e-06
12:93046539 T C 0.407581 3.0223e-06
12:93048969 T C 0.043225 -6.1870e-07
12:93080839 C T 1.657988 -9.5524e-06
12:93090045 A C 0.044385 1.5476e-05
12:93100895 A T 0.039928 -7.9067e-06
12:93101055 T C 0.045976 9.3161e-06
12:93111359 T C 0.931069 -8.2440e-07
12:93112819 C T 0.117154 5.9171e-06
12:93124137 G A 0.165565 -2.9409e-05
12:93138125 A G 0.048648 -2.2259e-05
12:93139348 G A 0.121336 -3.4505e-06
12:93142329 C G 0.821550 -1.1445e-05
12:93146285 A C 0.132743 2.9228e-06
12:93146543 G A 0.052024 -7.3515e-07
12:93150102 C T 0.985439 -6.2204e-06
12:93160220 C A 0.732101 -1.3264e-05
12:93164892 T G 0.205944 -1.4575e-05
12:93179874 C T 0.239344 -1.7644e-06
12:93183266 T C 1.656669 -1.1034e-05
12:93210335 T G 0.057379 -1.0284e-05
12:93211470 T C 0.079457 -1.3744e-05
12:93230189 C T 0.222620 -2.4423e-06
12:93233975 G A 0.122944 -6.1736e-06
12:93237664 T C 0.052551 -2.5950e-06
12:93252527 G A 1.231579 -1.4830e-05
12:93252717 G A 0.665196 8.8218e-07
12:93269613 G A 1.907882 -2.4918e-05
12:93279689 T C 0.185743 1.6501e-06
12:93282078 T C 0.034756 -1.4740e-06
12:93282584 A G 0.032873 -1.1386e-05
12:93286214 C T 0.031676 -1.3672e-05
12:93292883 G A 0.078335 -2.3484e-05
12:93298386 C T 0.067463 -1.2104e-07
12:93306520 A G 0.046748 -1.9871e-06
12:93319627 G C 1.069724 1.2774e-05
12:93332082 A G 1.084849 -2.4859e-05
12:93333108 G A 0.103358 1.9958e-06
12:93337184 A G 1.758813 2.4385e-06
12:93343023 T C 0.622480 -4.4958e-06
12:93343810 G A 0.223470 4.1540e-05
12:93348300 A G 0.045129 -4.5879e-06
12:93348520 T C 0.464905 -2.5629e-05
12:93349791 G A 0.100781 1.5659e-05
12:93380918 A G 0.035668 2.7496e-06
12:93391788 G A 0.071678 6.3492e-06
12:93392317 C T 0.748332 -2.1652e-05
12:93393435 C T 0.431709 2.0158e-05
12:93394199 T C 0.050035 -8.1931e-06
12:93397725 G T 0.141252 1.0896e-06
12:93412675 G A 0.293697 2.2143e-05
12:93413262 T C 0.047227 -9.1362e-06
12:93413627 A G 0.233605 -1.4795e-05
12:93419621 C T 1.197428 5.9998e-06
12:93428089 G A 0.538457 -3.0725e-05
12:93429355 T C 0.523892 -8.3304e-07
12:93430278 G A 0.067007 -2.0223e-05
12:93434431 G T 0.500212 6.0503e-06
12:93439969 A G 0.118963 3.1081e-05
12:93452175 A G 1.604859 -2.8079e-05
12:93452318 T G 0.191271 -2.4988e-05
12:93456502 C T 0.283025 -6.5296e-05
12:93458703 A G 1.104477 1.0711e-05
12:93459038 T C 0.083309 3.4573e-05
12:93461236 T C 0.103654 -2.5005e-05
12:93464532 C T 0.230420 3.0572e-05
12:93464677 T C 0.022701 1.5107e-05
12:93467015 T C 0.383354 4.5353e-05
12:93473939 T C 0.837006 8.3546e-08
12:93478329 T C 0.036660 1.4441e-05
12:93483430 A G 0.031421 1.2137e-06
12:93486407 G T 0.158092 1.4206e-05
12:93486445 A G 0.221624 1.3725e-05
12:93490653 A C 0.072794 -4.9077e-06
12:93493228 T C 0.048264 1.0626e-05
12:93494354 T C 0.057732 6.3984e-06
12:93496444 C T 1.852852 8.5294e-06
12:93502188 C T 0.942560 -1.6439e-07
12:93505447 T C 0.096769 -2.3925e-05
12:93507311 C T 0.395750 -2.5939e-05
12:93508478 C T 0.027906 1.6374e-05
12:93509149 A G 0.074674 -1.9454e-05
12:93510704 T C 0.028113 -9.6259e-06
12:93510771 C T 0.862229 -1.9045e-05
12:93515522 T C 0.205026 5.1328e-06
12:93516788 T C 0.144299 -8.4630e-06
12:93518390 A C 0.156076 -1.7468e-06
12:93520187 C T 0.039428 1.5128e-05
12:93523665 A G 0.399143 -2.3227e-05
12:93529062 G T 0.063560 3.0651e-06
12:93535279 A G 0.042277 1.0244e-05
12:93541984 T G 0.257537 -5.4523e-06
12:93542214 G A 0.779729 -5.5536e-05
12:93548538 A C 0.093016 -1.8269e-06
12:93550301 T G 0.746264 -1.0856e-05
12:93566806 A G 0.061659 -4.5758e-06
12:93567346 C T 0.202232 -7.4662e-06
12:93588290 G A 0.351293 3.0133e-06
12:93591359 A G 0.082011 7.7664e-06
12:93596039 G A 0.392221 -5.6323e-06
12:93597323 T C 0.074782 -1.5546e-05
12:93601932 T C 0.029952 -1.4484e-05
12:93602000 G A 0.408523 6.4274e-06
12:93610262 A C 1.147617 1.9687e-05
12:93613541 G T 0.250666 -5.2320e-05
12:93622161 A C 1.084149 9.0084e-06
12:93630236 T C 0.086920 -3.6670e-06
12:93631187 C T 0.032839 7.1280e-07
12:93637423 A G 0.090554 -2.5859e-05
12:93641852 T C 0.267362 -4.2180e-05
12:93647297 C A 1.309850 -1.6998e-05
12:93648453 A G 0.040230 -6.2071e-06
12:93648897 A G 0.067983 -2.0710e-05
12:93649113 A G 0.121115 -4.1421e-05
12:93653141 C T 0.066596 6.4382e-06
12:93654870 A C 0.039411 -1.3736e-05
12:93662188 A G 0.052259 3.5185e-06
12:93670723 T C 0.296434 -9.0656e-06
12:93670847 G A 0.047166 -4.5589e-06
12:93673330 G A 0.137111 1.9128e-05
12:93673920 A G 0.120401 1.3519e-06
12:93674085 A G 0.044351 -5.6647e-06
12:93675880 C T 0.085472 -7.8501e-06
12:93681448 A G 1.347350 1.0582e-05
12:93681519 T C 1.432546 6.1919e-06
12:93681947 G A 0.112725 -4.0396e-06
12:93683107 T G 0.130298 1.0925e-05
12:93691888 A G 0.153305 -1.0617e-05
12:93692934 A G 1.125974 -2.3192e-05
12:93693461 T C 1.449705 -1.8129e-05
12:93694048 A G 0.102841 -1.2580e-05
12:93694863 T G 0.172480 -8.9800e-06
12:93697472 C T 0.274447 1.1849e-05
12:93702320 A G 0.097320 1.2657e-05
12:93705840 A G 0.072760 2.8415e-05
12:93707548 T A 0.161767 1.8270e-05
12:93709892 C T 0.753095 5.9160e-05
12:93711028 C A 0.069108 -4.8030e-05
12:93712565 C T 0.156096 2.5349e-05
12:93712918 T C 0.021885 -6.7970e-06
12:93726375 A G 1.781544 1.4695e-05
12:93734450 A G 0.864092 5.5832e-05
12:93737280 G A 0.282763 2.4820e-05
12:93743053 G A 1.426290 -1.6125e-05
12:93743214 C T 0.081745 7.5422e-07
12:93751230 G A 0.134154 4.4726e-06
12:93756275 T C 0.230906 3.4072e-06
12:93765822 G A 0.221855 9.6800e-06
12:93782765 A G 0.024489 -1.7104e-05
12:93783406 T C 0.066089 -3.9595e-05
12:93785520 C A 0.237076 2.5717e-06
12:93785534 C G 0.482608 8.8934e-06
12:93788339 T A 0.338170 7.8909e-05
12:93791233 G A 0.206332 3.3810e-05
12:93796615 G T 0.272401 1.9895e-05
12:93796658 G T 0.332945 -2.7501e-05
12:93796752 T C 0.128911 3.7593e-05
12:93797820 C T 0.154760 3.9465e-06
12:93800566 C G 0.064219 -1.3152e-07
12:93804493 A G 0.035307 -7.2582e-06
12:93811272 G A 0.973424 6.5907e-05
12:93813332 G A 0.399561 8.1900e-06
12:93814246 C T 0.260528 2.9038e-05
12:93824335 C T 0.034729 -1.2958e-05
12:93847940 A C 0.128337 -7.2101e-07
12:93865572 A G 1.063815 9.3053e-05
12:93865840 T C 0.532888 5.0817e-05
12:93888487 T C 0.028406 5.5538e-06
12:93893695 C A 0.036460 2.1459e-05
12:93899076 G A 0.776377 -2.3886e-05
12:93901290 G A 0.316517 3.6280e-05
12:93902445 G A 0.230025 1.1292e-05
12:93906291 C T 1.418331 1.7171e-05
12:93910828 G A 0.431274 1.7919e-05
12:93918104 A G 0.134273 -2.6167e-05
12:93918499 T C 0.093818 7.4759e-06
12:93920324 A G 0.044993 -2.3659e-06
12:93927746 G A 0.485495 -2.9471e-05
12:93928221 T C 0.934978 9.2335e-07
12:93937221 G A 0.618061 -1.5656e-05
12:93944131 T C 0.648792 5.5309e-06
12:93947462 T C 0.186643 -1.9220e-05
12:93948457 A G 0.768577 -2.7170e-05
12:93949065 A G 0.627019 -2.4065e-05
12:93954854 T C 0.045173 1.8686e-05
12:93958001 T C 0.700975 -4.7983e-06
12:93958657 G A 0.203241 -4.0671e-07
12:93958805 A G 0.048866 2.4808e-05
12:93959396 G C 0.034580 3.4044e-05
12:93965385 G A 1.938303 -1.9047e-06
12:93969376 T G 0.040978 2.1312e-05
12:93970026 C T 0.413197 -1.1579e-05
12:93972870 G A 0.046996 3.4841e-05
12:93975417 T C 0.022490 1.7675e-05
12:93975627 C T 0.022153 -1.8446e-06
12:93976588 T C 0.037320 -1.4250e-05
12:93976954 G A 0.443395 -8.9357e-06
12:93978504 T G 0.443605 -9.9398e-06
12:93986948 A G 0.024360 8.7228e-06
12:93987058 G A 0.244209 -4.1461e-06
12:93991024 T C 0.044327 -2.4358e-06
12:93997128 A G 0.527629 -8.9894e-06
12:93999022 A G 0.034410 -2.1003e-05
12:94005971 C T 0.119167 -2.8084e-05
12:94007289 A G 0.100359 6.1251e-06
12:94009746 C G 0.111800 1.3078e-06
12:94010187 G A 0.100900 -2.3236e-05
12:94012607 G C 0.059324 1.6804e-05
12:94014075 C T 0.061380 -1.6889e-05
12:94018706 C T 0.063444 -3.9865e-06
12:94019702 G T 0.117804 -2.0735e-05
12:94020355 G A 0.044109 -1.1567e-05
12:94020567 T C 0.170005 -1.9794e-05
12:94025020 T C 0.026342 -4.9282e-07
12:94025800 A G 0.054598 -2.4705e-06
12:94031881 T C 0.061720 -1.8756e-05
12:94032119 T G 0.039897 -7.9433e-06
12:94052570 G A 0.067962 4.0254e-06
12:94060587 C T 0.044969 4.2149e-06
12:94063101 T G 0.038506 1.2253e-05
12:94075628 A G 0.031969 2.5287e-05
12:94076721 A G 0.045796 -5.8181e-07
12:94080597 T C 0.057341 1.1143e-05
12:94081070 C T 0.270653 6.2256e-06
12:94084878 C T 0.710077 2.3646e-05
12:94099276 C T 0.116186 -5.0364e-06
12:94101656 T C 0.034015 -2.3810e-06
12:94112078 T C 0.458010 9.3773e-06
12:94120339 G C 0.910180 1.1499e-05
12:94123981 C T 0.035181 3.1226e-06
12:94132713 C T 0.048617 -1.2383e-05
12:94141536 T C 0.083680 9.7130e-06
12:94154125 C T 0.894228 1.1807e-05
12:94156587 A G 1.025339 4.2421e-06
12:94174028 G A 0.504075 9.5380e-06
12:94188781 G T 0.106683 2.1579e-07
12:94189185 C T 0.137128 4.3916e-05
12:94194890 G A 0.534177 5.0976e-06
12:94198612 G A 0.168067 -1.1535e-05
12:94201220 G C 0.033590 -5.0739e-06
12:94201279 G A 0.609867 1.0676e-05
12:94201944 T C 1.475044 -4.6117e-05
12:94205131 A C 1.184991 -1.5484e-05
12:94207532 A G 1.009543 -2.8092e-06
12:94207729 A G 1.932500 -1.1804e-06
12:94208313 A G 0.070325 2.7899e-05
12:94208925 A G 1.460948 -8.8354e-06
12:94212090 T G 1.284507 -8.7841e-09
12:94215170 G T 0.174224 -2.5644e-05
12:94217760 G A 0.063764 -7.7101e-06
12:94218900 A G 0.055485 9.8521e-07
12:94225955 T C 0.595846 -1.9435e-06
12:94229823 A G 0.464559 -1.1250e-07
12:94232218 A G 0.977473 -1.0982e-05
12:94232441 T C 0.189778 3.1218e-06
12:94233343 A G 0.028372 1.9071e-05
12:94235785 T C 1.599341 -1.5236e-07
12:94242230 G A 0.309928 -9.1012e-06
12:94242800 C T 0.700829 5.3846e-06
12:94243853 T C 0.309285 1.4261e-05
12:94246226 T C 0.028742 -1.4779e-05
12:94248297 G A 0.186273 7.4665e-06
12:94248538 C T 0.487327 2.0022e-05
12:94251342 G T 1.021684 -1.8474e-05
12:94255433 G T 0.042804 -1.1288e-05
12:94258196 C T 0.943206 -1.0940e-05
12:94258282 A G 1.134898 -2.1557e-05
12:94264698 T C 0.108210 -1.4515e-05
12:94270925 T C 0.028773 -2.0440e-05
12:94272547 G A 0.114394 6.4170e-06
12:94280572 G A 0.087862 -2.1531e-05
12:94282313 G T 0.157062 1.7046e-05
12:94282652 A C 1.198091 1.6522e-05
12:94285952 G A 0.145886 -6.5454e-06
12:94290619 T C 0.513948 -9.0373e-06
12:94290683 G A 1.140759 -7.6512e-06
12:94293315 C G 0.912560 6.1748e-05
12:94294235 A G 0.236437 1.4831e-05
12:94295917 A G 0.066229 4.0381e-06
12:94297302 A G 0.601320 -3.4169e-06
12:94297648 T C 0.240622 2.9631e-06
12:94298369 T C 0.053496 -1.3794e-05
12:94304153 A G 0.693207 -1.5108e-05
12:94310987 G A 0.020161 -7.2364e-06
12:94316759 G C 0.998198 -1.6388e-05
12:94319228 A G 0.708955 -3.5729e-05
12:94320755 C A 0.072821 -1.3870e-05
12:94324285 C T 0.813173 -4.3832e-06
12:94324411 G A 0.206665 -4.8749e-07
12:94336006 C T 0.241306 -9.2260e-06
12:94337428 A C 0.034505 1.9867e-05
12:94340733 A G 0.180014 2.1520e-05
12:94341205 G A 0.034114 -2.7128e-06
12:94348223 G A 1.035260 -1.0508e-05
12:94362402 A G 0.181316 -1.5689e-06
12:94363034 G A 0.042284 -1.9496e-05
12:94365006 T C 0.453666 -3.1418e-05
12:94366668 T C 0.058678 1.0631e-05
12:94370156 G A 1.941492 -1.9670e-05
12:94370458 T C 0.035096 1.6442e-05
12:94372394 T C 0.032543 -1.9877e-06
12:94374443 G A 0.423173 -7.2181e-07
12:94375401 C T 1.584008 -1.5819e-05
12:94381702 A G 0.061309 -1.5649e-05
12:94384815 T C 0.035685 -6.5832e-07
12:94384908 G A 0.061238 8.6021e-06
12:94386633 C T 0.854977 -9.8027e-06
12:94390359 C T 0.052636 9.4877e-06
12:94392492 A C 0.075160 -9.8527e-06
12:94404475 A G 0.077441 5.6453e-06
12:94418994 A G 0.048787 2.1707e-06
12:94419721 C T 0.887571 -7.2758e-06
12:94423738 G A 1.257407 7.3843e-06
12:94425356 A G 0.315833 1.7290e-05
12:94433035 G A 1.538335 -1.4117e-06
12:94436781 C T 1.913777 8.6872e-06
12:94439216 C T 0.273903 -5.5782e-06
12:94439712 C T 0.085356 1.5826e-05
12:94444792 T C 0.801148 -1.4423e-05
12:94453482 A G 1.133606 2.9070e-05
12:94464330 A G 0.046020 1.1293e-05
12:94466714 C T 0.451986 1.1262e-04
12:94467055 C T 0.435990 -2.4055e-05
12:94474047 C T 1.038857 -2.3012e-05
12:94474631 A G 0.055380 -1.2638e-05
12:94478903 C A 0.423397 -1.5781e-05
12:94483850 A G 0.049097 1.3834e-05
12:94486521 T C 0.578038 -1.3237e-05
12:94491844 C T 1.083615 9.3463e-06
12:94492488 A G 0.076299 9.1752e-06
12:94493367 A G 0.214743 -8.0540e-06
12:94495087 C T 0.044548 -6.0065e-06
12:94497690 A C 0.120700 -3.3554e-05
12:94498653 A G 0.902789 1.0642e-05
12:94501521 C A 0.053442 -1.3900e-05
12:94503883 C T 1.260515 2.8041e-06
12:94509229 A G 1.377173 -3.7367e-06
12:94511231 T G 0.989314 8.3570e-06
12:94513816 G A 0.705018 3.5938e-06
12:94514408 T C 0.256279 3.9027e-06
12:94517909 T C 0.838532 2.1864e-05
12:94518914 C T 0.036365 2.4633e-06
12:94519459 C T 1.839042 -1.5750e-06
12:94519701 C T 0.121588 9.5295e-06
12:94519904 G T 0.501260 -3.8248e-05
12:94523266 A G 0.131509 3.3348e-06
12:94528825 G A 0.719783 2.6718e-05
12:94531744 A G 0.149351 3.5479e-06
12:94532765 A G 0.159649 1.1272e-05
12:94533393 T C 0.270245 -5.5306e-06
12:94535004 A G 0.042848 7.7417e-06
12:94535947 G A 1.205618 1.4525e-05
12:94538100 T C 0.269331 -1.3048e-05
12:94539550 A G 0.049444 2.0496e-05
12:94540433 G A 0.053523 -1.9643e-05
12:94545349 C T 1.237257 4.7260e-06
12:94547471 C A 0.113938 -3.1031e-05
12:94548596 T C 0.107519 -2.5871e-05
12:94551184 T C 0.143806 3.6906e-07
12:94554813 G A 1.710981 1.4899e-05
12:94558394 C A 0.202300 1.4840e-05
12:94564725 A G 1.258519 -9.8979e-06
12:94569468 G A 0.024927 -2.0286e-05
12:94578818 T C 0.058637 1.9086e-05
12:94580437 G A 0.480256 3.5407e-06
12:94585116 A G 0.242829 1.3276e-05
12:94586428 G A 0.845730 2.7424e-05
12:94587405 C A 0.372185 -1.3061e-05
12:94598267 G A 0.858676 1.4935e-05
12:94603406 C G 0.022782 1.8303e-05
12:94604027 G A 1.951192 2.3141e-05
12:94613898 A G 0.028596 2.8330e-06
12:94619560 A G 0.039764 1.3957e-05
12:94619578 C T 0.570562 -3.9470e-06
12:94620432 T G 0.071784 5.5126e-06
12:94623824 G A 0.825378 6.8596e-06
12:94625672 C T 0.150983 3.0362e-05
12:94628378 G A 0.020521 -9.9453e-06
12:94629172 C T 0.045027 -1.4572e-05
12:94630371 C T 0.602850 9.6785e-06
12:94632014 T C 0.097888 -1.2928e-05
12:94632583 T G 0.074714 -2.3491e-05
12:94636275 G A 1.450606 9.9460e-06
12:94637300 G A 0.201218 -1.2083e-05
12:94638262 A G 0.110994 -2.9804e-06
12:94639322 G A 0.104232 -2.0164e-05
12:94639537 G A 0.921403 2.2742e-05
12:94641406 C T 0.583294 -3.7727e-05
12:94642865 A C 0.104541 6.5444e-06
12:94644480 G T 0.022932 1.6933e-06
12:94648546 T G 0.036453 1.1329e-05
12:94649103 C T 1.690684 1.7270e-06
12:94649595 C T 1.115594 2.5750e-05
12:94652638 A C 0.054360 9.4709e-06
12:94655298 T G 0.543054 -3.5785e-06
12:94656853 T G 0.055937 1.3407e-06
12:94657583 C T 1.118960 1.3216e-05
12:94657996 A G 0.088956 1.3003e-05
12:94659065 G A 0.030292 -2.4744e-05
12:94660974 C T 0.303849 1.1153e-05
12:94662928 C G 0.141317 8.7760e-06
12:94664423 T G 0.053547 1.8512e-05
12:94668489 C T 0.356485 4.4595e-05
12:94670582 T C 0.034005 2.7281e-05
12:94673607 T C 0.470389 3.5831e-06
12:94675245 A G 1.176604 -3.0478e-06
12:94680204 T C 0.053724 1.1015e-05
12:94688232 A C 1.277704 2.5435e-05
12:94689508 G T 0.513523 1.1110e-05
12:94693251 C T 0.120751 -1.7476e-05
12:94695405 G A 0.294023 -1.3716e-05
12:94696099 G T 0.227312 3.3090e-05
12:94729665 G A 1.976290 -6.8808e-06
12:94730738 C T 0.115580 2.8013e-06
12:94736825 T C 1.141820 7.6155e-06
12:94742537 A G 0.063845 1.2606e-05
12:94745419 G A 0.041151 8.7017e-06
12:94745712 A G 0.066368 -2.2746e-05
12:94769769 A G 0.172391 -1.2215e-06
12:94772742 T C 0.139240 2.2518e-05
12:94773533 A G 0.610795 5.5024e-06
12:94797640 C G 0.070155 -1.0883e-05
12:94798899 C A 0.130597 -1.7128e-05
12:94801942 G A 0.061105 1.1036e-05
12:94805764 T C 0.146155 -3.4113e-05
12:94812237 A G 0.078811 -5.2502e-06
12:94812486 A G 0.058885 -2.6738e-06
12:94819221 C T 0.026083 -1.5422e-05
12:94821089 C T 1.132012 8.1107e-06
12:94837058 A C 0.095484 -1.8452e-05
12:94851502 C T 0.414585 -2.4169e-06
12:94853425 A C 0.067095 6.6129e-06
12:94860810 G A 0.041240 -1.9563e-05
12:94866093 C T 0.109753 1.4159e-06
12:94866377 A G 0.174533 7.2144e-06
12:94868987 C A 0.157959 -2.3523e-05
12:94870688 T C 0.053449 8.2278e-06
12:94881995 G A 0.453679 6.7292e-06
12:94882811 A G 0.789500 3.9275e-06
12:94882905 T C 0.167186 2.1253e-06
12:94884010 A G 0.904050 3.4827e-06
12:94890048 T C 1.873567 1.2662e-05
12:94890220 A G 0.373369 7.3607e-06
12:94898462 C T 0.071811 1.8580e-05
12:94898586 G A 0.045082 -1.5644e-06
12:94899427 A C 0.845934 1.0406e-05
12:94900251 G A 1.210031 8.9939e-06
12:94901595 A G 0.027545 -3.6552e-05
12:94901687 G A 0.422618 2.6153e-06
12:94901761 T C 0.097340 -2.5850e-05
12:94908744 T C 0.043790 6.3191e-06
12:94914350 A G 1.806360 -1.1964e-06
12:94920683 C T 0.042804 6.5105e-06
12:94922176 T C 0.540738 -9.9632e-06
12:94922654 C T 0.651205 -8.0081e-05
12:94924467 T C 0.058188 -2.1390e-05
12:94925193 C T 0.905193 -3.3368e-05
12:94927852 C T 0.187058 -4.8039e-05
12:94929495 G A 0.057090 -1.5407e-05
12:94932594 C T 0.512047 -3.2868e-05
12:94933876 C T 0.172446 -6.0928e-06
12:94934702 G A 0.111239 1.8886e-05
12:94937782 T C 0.242877 3.3001e-05
12:94943056 A C 0.625608 1.5719e-05
12:94943787 T C 0.020195 1.5721e-05
12:94944972 T C 0.361629 -5.8998e-06
12:94952636 T G 0.215379 -3.8379e-05
12:94952888 A G 0.951515 -3.6240e-05
12:94953145 C T 0.053156 3.7983e-05
12:94953316 A G 0.114333 -1.5751e-05
12:94955644 T G 0.848215 7.6967e-06
12:94960130 A C 0.052769 -2.4943e-06
12:94962729 A G 0.058480 8.0863e-07
12:94970125 G A 0.893939 4.6055e-07
12:94974673 A G 1.093621 -3.9481e-07
12:94975245 T C 0.045340 -5.6921e-06
12:94984900 C A 1.277830 -2.8687e-05
12:94987739 C A 0.669408 2.1147e-05
12:94988288 C T 0.020596 -1.3001e-05
12:94990254 T C 0.021599 -6.9974e-07
12:94994649 A G 0.416291 -2.2297e-05
12:94996573 C T 0.514468 7.4570e-06
12:95003590 A G 0.035824 -6.9440e-06
12:95003905 T C 1.889390 -1.8374e-05
12:95003915 G A 0.987591 6.0864e-06
12:95009655 C T 0.735660 -1.2662e-05
12:95010679 C T 0.464640 8.5378e-06
12:95020239 T C 0.038343 -1.1753e-05
12:95020580 A C 0.045629 -1.5623e-05
12:95024451 C T 0.038894 5.8043e-06
12:95027155 C T 0.170521 -1.0585e-05
12:95027517 C T 1.926730 -2.1350e-05
12:95027662 C T 0.130057 -1.1950e-05
12:95028625 A C 1.803283 -7.2240e-06
12:95029173 G A 0.059320 -1.8217e-05
12:95029227 T C 0.508539 2.6065e-05
12:95029281 C T 0.702716 4.6634e-05
12:95030261 A C 1.082582 1.0453e-05
12:95039814 T C 0.036375 9.8361e-06
12:95040012 C T 0.055135 1.0191e-06
12:95041089 G T 0.327909 -9.1771e-06
12:95042551 C T 0.036099 -2.8502e-06
12:95044161 C A 1.969259 1.7046e-05
12:95045681 G A 0.034015 -2.2047e-05
12:95048443 A T 0.085672 -4.2430e-06
12:95049147 T C 0.042889 -1.8402e-05
12:95056028 G A 1.782282 6.5404e-06
12:95060174 C T 0.538369 -1.4529e-06
12:95060230 G A 1.839760 6.4422e-06
12:95067472 C A 1.172752 2.7780e-06
12:95070591 C T 0.060724 -1.7857e-05
12:95073749 A G 0.677493 -4.8645e-06
12:95076031 A G 0.055030 2.6722e-06
12:95077497 A C 0.042539 -5.0361e-06
12:95079912 C T 0.638949 1.1918e-05
12:95084370 C T 0.051562 -1.2417e-05
12:95084577 C A 0.126018 -7.4015e-06
12:95085824 C T 0.031292 -1.3254e-05
12:95086565 C T 1.091013 -1.8056e-05
12:95095958 G A 0.563327 2.6620e-05
12:95101174 T C 0.049362 -1.1773e-05
12:95102630 G T 0.326380 2.0211e-05
12:95104334 C T 0.228254 -1.6674e-05
12:95107439 G A 0.868862 -2.9517e-05
12:95107862 C T 0.047315 -2.3439e-05
12:95108348 G C 0.142170 3.7216e-05
12:95108611 G A 0.080005 -3.3530e-06
12:95109782 G A 0.234064 9.9763e-06
12:95113427 G A 0.086624 4.7606e-06
12:95114941 T C 0.141055 -2.4601e-05
12:95115558 T C 0.049124 6.8769e-06
12:95115623 A G 0.272686 1.3119e-05
12:95117033 C T 0.046095 1.9446e-05
12:95119467 A G 0.046078 -7.9384e-06
12:95119730 A G 0.028868 2.9778e-06
12:95122938 T C 0.121850 9.9106e-06
12:95123157 G A 1.261259 1.6939e-05
12:95124807 G A 1.623963 4.3006e-06
12:95126481 G A 0.379277 1.7553e-06
12:95129805 G C 0.425056 2.8911e-05
12:95129906 T G 0.440478 -2.5499e-05
12:95130760 A G 0.337592 4.7154e-07
12:95131444 C T 0.602017 -1.5740e-06
12:95134005 T C 0.710937 -3.8726e-05
12:95140081 A G 1.838406 4.6496e-06
12:95141134 G A 1.843907 -1.8630e-06
12:95143850 A C 0.601027 -1.0687e-05
12:95143972 T C 0.066198 3.9780e-06
12:95145233 G A 0.504245 6.2159e-05
12:95145308 A C 0.026984 -1.2480e-05
12:95147137 A G 1.011406 3.2643e-06
12:95147436 G A 1.857027 -5.7731e-06
12:95148756 C T 0.764141 9.1879e-06
12:95152181 A G 0.110946 1.0800e-05
12:95153435 A G 1.883607 1.4323e-05
12:95154905 C T 0.742412 -4.9707e-06
12:95157008 G A 0.048624 -1.2126e-05
12:95157455 G A 0.064382 9.9552e-07
12:95158779 T C 0.327097 -2.9588e-05
12:95160960 G C 0.074082 3.9640e-05
12:95161260 C G 1.840807 -1.1927e-05
12:95167561 C A 0.060187 -1.7613e-05
12:95169807 C T 0.074850 -2.0087e-05
12:95169954 A G 0.366395 -5.3201e-05
12:95173317 C T 1.967661 1.5304e-05
12:95188736 C A 0.022031 2.3539e-05
12:95189549 G A 0.059874 -9.3671e-06
12:95192447 T C 0.713239 1.5167e-05
12:95194132 G A 0.029973 6.7085e-06
12:95194556 A G 0.100431 -1.1617e-05
12:95204142 A G 0.106098 3.0807e-05
12:95213737 A G 0.088066 4.3285e-05
12:95214504 T C 0.059266 -7.1614e-06
12:95223274 G A 1.588353 2.3112e-05
12:95236409 G A 0.146617 -1.0976e-05
12:95236512 A G 0.064025 -9.9619e-06
12:95238898 A G 1.464093 2.6624e-05
12:95246844 A C 1.836095 2.7848e-05
12:95247015 T C 0.227751 -1.1522e-05
12:95248881 G C 0.149500 1.2371e-06
12:95257510 C T 0.777604 -1.5502e-05
12:95260991 G T 0.070815 -1.0306e-05
12:95261510 C A 0.173371 1.1786e-05
12:95266186 A G 1.902918 2.7705e-05
12:95285404 T C 0.195374 -3.7997e-06
12:95288926 A G 0.399663 1.6726e-05
12:95305224 C T 1.290345 -1.9656e-05
12:95307191 T C 0.064406 8.2274e-06
12:95312097 G T 0.021806 -1.1201e-05
12:95313296 G A 0.353442 -3.0565e-06
12:95318691 T C 0.137169 -1.8096e-06
12:95320933 G A 0.040104 -3.9632e-06
12:95320987 C T 1.078777 8.0374e-06
12:95325348 C T 0.423305 -2.1918e-05
12:95329523 C T 0.763600 1.8198e-05
12:95329619 A C 0.078566 -2.7517e-06
12:95331185 T C 1.305443 4.6899e-06
12:95331392 G T 0.050052 3.7047e-07
12:95339984 G C 0.784672 -1.0985e-05
12:95342609 C T 0.919992 -1.9220e-05
12:95344482 C T 0.037864 2.5121e-06
12:95347642 T C 0.472378 8.0429e-06
12:95348178 A G 0.865088 1.9934e-06
12:95348400 A G 0.312794 -9.7309e-06
12:95348714 T C 0.582046 -1.6039e-05
12:95348793 A G 0.038180 -1.2883e-05
12:95356786 T C 1.450551 -1.3959e-05
12:95363450 C T 0.143435 -2.1523e-05
12:95377693 A G 1.674878 1.1529e-05
12:95384203 A G 0.154454 -1.8137e-05
12:95385971 G A 0.901004 -2.1861e-06
12:95389054 T C 0.090496 7.6943e-06
12:95397032 T C 0.127677 6.5427e-06
12:95397552 C T 1.327383 2.8722e-06
12:95398440 A G 0.390538 -1.7552e-05
12:95402253 G T 0.085043 -3.1699e-06
12:95418777 G A 0.042141 -9.1519e-06
12:95429432 A G 0.554922 2.6119e-05
12:95442118 C T 0.109563 -2.7292e-06
12:95459971 A G 0.035705 2.5874e-05
12:95463580 G A 0.037677 -5.2714e-06
12:95475771 G A 0.113166 -5.0128e-07
12:95477651 G A 0.133399 3.5439e-06
12:95477977 T C 0.030527 -9.0430e-06
12:95481501 T C 0.121557 2.4016e-05
12:95496660 G A 0.192865 2.8445e-07
12:95506831 T G 0.034019 -4.0564e-06
12:95509766 T C 1.262497 2.9236e-05
12:95519126 C T 1.628641 2.2121e-05
12:95519554 G A 0.028484 -1.5091e-07
12:95519622 C T 0.057148 -1.1610e-05
12:95525893 T C 1.356454 3.9055e-05
12:95529398 C T 0.058219 -1.0612e-05
12:95544539 T C 0.034954 1.6622e-05
12:95544908 G A 0.109692 -1.1129e-05
12:95547611 A G 0.042120 7.4135e-06
12:95548473 A G 1.195724 4.2124e-06
12:95556534 T C 0.025577 1.6957e-05
12:95558544 G T 1.623844 2.0939e-05
12:95567465 T C 1.283457 4.2860e-05
12:95571398 C T 1.627672 1.8321e-05
12:95575951 A C 0.141334 -2.7331e-05
12:95582542 C T 0.060306 -1.4450e-05
12:95600398 C G 0.239541 2.3342e-05
12:95602363 C T 0.089341 7.7553e-06
12:95602805 A C 0.025121 -3.3972e-05
12:95604290 C T 0.195082 -1.5768e-05
12:95623284 G A 0.398350 -1.8697e-05
12:95623482 G T 0.327838 -7.5407e-07
12:95640665 A G 0.070489 -7.6586e-06
12:95641629 G A 0.131349 3.7854e-06
12:95642168 G A 0.735654 -3.8108e-05
12:95647384 G A 0.260773 -3.5090e-06
12:95649825 C T 0.337334 -1.9202e-05
12:95653020 A T 0.046907 -7.4962e-06
12:95661497 T C 0.091224 -1.5706e-05
12:95681554 T C 0.335301 -1.7650e-05
12:95681597 A G 0.068659 -9.6649e-06
12:95688475 G A 0.196823 -1.6745e-05
12:95692050 T C 0.036351 1.3403e-05
12:95693943 A G 0.119925 1.9913e-05
12:95694111 G T 0.196656 5.8621e-06
12:95694394 A G 1.405232 -1.7425e-05
12:95701702 A G 1.846964 -3.4697e-05
12:95703285 A G 0.051599 2.1202e-05
12:95708318 C T 0.060201 5.8448e-07
12:95710599 A G 0.102212 -1.3866e-05
12:95711876 C A 0.596958 -1.2867e-05
12:95718559 A G 1.877783 2.0480e-07
12:95718904 T C 0.242387 1.9304e-05
12:95725174 T C 0.153784 -1.5869e-05
12:95729526 T C 0.798697 -1.3684e-05
12:95729941 G T 0.398520 6.6728e-06
12:95732168 C T 0.204489 1.7823e-05
12:95732531 T C 0.352412 2.0872e-06
12:95737228 C A 0.813115 -6.6361e-06
12:95740219 G A 0.639102 1.3540e-05
12:95746828 C T 0.043185 -2.2920e-05
12:95746975 C T 1.417899 -2.0328e-05
12:95747786 A C 1.578272 -5.0422e-06
12:95748327 C T 0.300792 4.9870e-06
12:95751584 C G 0.083962 -8.4674e-06
12:95758015 G T 0.068020 -2.4888e-05
12:95758626 G A 1.075979 -1.8852e-06
12:95768187 C G 0.218758 1.6005e-06
12:95771344 G A 1.611081 -1.4248e-05
12:95777377 A G 1.302948 -4.1756e-06
12:95777714 T G 0.154862 -2.1075e-05
12:95781819 G T 0.072290 -2.2295e-05
12:95787373 C A 1.733706 -1.0171e-05
12:95791552 A G 1.244056 -8.4892e-06
12:95794033 C T 1.975841 -6.9728e-06
12:95801560 A G 0.462967 1.3293e-05
12:95802691 C A 0.624568 2.7769e-05
12:95804005 A G 0.246273 7.7053e-06
12:95804973 T C 0.127272 1.8533e-05
12:95805205 T C 0.161284 2.1465e-05
12:95813566 G A 0.122200 1.6874e-05
12:95822708 G A 0.721381 3.9784e-05
12:95823323 A G 0.250774 1.5914e-05
12:95830338 T C 0.654010 3.3758e-05
12:95834579 A G 0.073331 -1.4613e-05
12:95837651 C T 0.041797 -1.6731e-07
12:95838422 G T 0.363492 2.8434e-05
12:95852245 T G 0.065508 3.7897e-05
12:95863505 T C 0.410250 2.6460e-05
12:95866850 G C 1.530304 -5.0839e-05
12:95871653 C T 0.119439 -4.9870e-06
12:95878179 C T 0.034209 1.2804e-06
12:95880811 A G 0.035875 9.5001e-06
12:95880955 T C 0.412548 3.8712e-05
12:95882505 G A 0.161645 1.5360e-05
12:95897653 T G 0.024516 3.2643e-05
12:95906147 A G 0.125450 1.7224e-05
12:95907193 T C 0.250043 1.1735e-05
12:95907834 G A 0.067316 5.2904e-06
12:95915763 G A 0.142238 4.1733e-06
12:95924641 A G 0.037483 -3.0020e-05
12:95927037 G A 0.245443 1.5382e-05
12:95927762 C T 1.075605 1.0677e-04
12:95930681 G C 0.945508 -1.6971e-04
12:95931697 C T 0.283005 1.2627e-05
12:95931927 T C 0.058110 5.0586e-06
12:95938336 G T 0.608238 2.7225e-05
12:95941907 A C 0.941530 -9.7645e-06
12:95943309 T C 0.032716 -1.8739e-06
12:95944633 T C 0.266634 2.1897e-05
12:95953374 T C 0.035481 -8.3624e-06
12:95953645 G A 0.049223 2.3842e-06
12:95953790 T C 0.088936 2.0023e-05
12:95959234 C T 1.210758 9.1103e-06
12:95959291 G A 0.073882 -1.8111e-05
12:95959788 G A 0.023353 5.6609e-06
12:95962808 G A 0.783251 -3.0901e-05
12:95962921 G A 0.067153 1.6945e-05
12:95971046 T C 0.841249 -1.5952e-05
12:95972221 A G 0.332567 3.6823e-05
12:95975986 G A 1.383344 9.9740e-06
12:95982784 A C 0.496823 5.8637e-07
12:95985275 T C 0.050348 -1.8134e-06
12:95988375 G T 0.173874 2.5400e-05
12:95988765 G A 0.173374 1.6624e-05
12:95989561 G A 0.092808 -5.6078e-06
12:95990755 T C 1.252182 3.3526e-06
12:95995906 C T 0.469447 3.2692e-05
12:96001575 T C 0.058603 8.7244e-07
12:96002445 T C 0.978925 -1.5514e-05
12:96006122 C T 0.023013 -2.0037e-05
12:96007150 T G 0.391847 9.1878e-06
12:96014096 C G 1.410165 1.2958e-05
12:96014785 G A 0.565788 -1.9851e-05
12:96015637 C T 0.158714 6.8039e-06
12:96015893 C T 0.674083 1.8880e-06
12:96017437 T C 0.593208 3.2909e-06
12:96017678 T C 0.319175 -3.4072e-05
12:96027323 G A 0.618927 3.0103e-05
12:96027759 G A 0.606692 4.3266e-06
12:96029331 T C 1.315364 1.5703e-05
12:96033647 G A 1.595629 1.3754e-05
12:96035077 A G 0.081708 -9.4947e-06
12:96035572 C T 0.932197 -1.9741e-06
12:96036307 G A 0.761890 1.6743e-05
12:96041386 C T 0.137547 -1.0429e-05
12:96041527 T C 0.080715 -1.2456e-05
12:96042973 C T 0.168985 -1.4189e-05
12:96043377 C A 1.571259 2.9130e-05
12:96046090 G A 0.440712 -6.1560e-06
12:96046686 T G 0.580102 -3.8257e-05
12:96046725 C T 0.763838 -8.6327e-06
12:96046854 C A 0.048288 4.8445e-06
12:96051177 C T 0.101865 3.3148e-06
12:96052142 T C 0.046149 1.3466e-06
12:96052721 A G 0.829863 1.7859e-05
12:96055249 G A 0.046312 1.8990e-06
12:96057123 G A 0.621358 1.8276e-05
12:96058277 G A 0.730051 -7.5684e-06
12:96062399 A G 0.046530 -4.3171e-06
12:96065559 C T 0.046595 2.2408e-06
12:96066092 A C 0.332843 -1.9108e-05
12:96068352 C G 0.046635 -3.5162e-07
12:96068652 C A 0.048536 -2.3281e-06
12:96069517 T C 1.644566 2.2445e-05
12:96071320 C T 0.299586 -1.7847e-06
12:96071394 C T 0.047533 1.8058e-06
12:96076350 C T 0.076605 -2.0669e-05
12:96077312 T C 0.533340 -2.2351e-06
12:96077822 A G 0.098166 -6.4529e-06
12:96083551 A G 0.583430 1.6691e-05
12:96084323 A G 0.645664 -8.6696e-06
12:96087869 C T 1.832997 1.0402e-05
12:96088304 T C 0.607120 -2.5416e-06
12:96088546 G A 0.530090 2.0842e-05
12:96091058 G A 0.460101 2.9478e-06
12:96093084 T C 0.026695 -4.6726e-06
12:96096424 G A 0.040407 9.6834e-07
12:96096575 T C 0.168696 8.5151e-06
12:96098422 T G 0.037459 -4.2325e-06
12:96104461 A G 0.285983 -6.4904e-06
12:96108758 T C 0.734103 2.2666e-05
12:96116953 T G 1.648513 3.7836e-05
12:96119439 A G 1.011372 2.6214e-05
12:96126968 A T 0.054333 2.6164e-06
12:96128978 A G 0.020314 2.2407e-05
12:96131895 G A 0.353061 3.0793e-06
12:96132675 C T 0.090473 -3.6205e-05
12:96134007 A G 0.051953 3.2212e-05
12:96134174 A G 0.022000 1.5378e-05
12:96134818 A G 0.029986 2.0103e-05
12:96138257 G A 1.711454 3.4148e-05
12:96138732 T C 0.051110 -2.2944e-05
12:96139671 G A 0.023520 1.3361e-05
12:96139686 T C 0.021936 1.5665e-05
12:96150670 T C 0.035919 -2.5212e-05
12:96154260 T C 1.086661 8.6975e-06
12:96154795 G A 0.060663 -1.9239e-05
12:96159659 T C 0.093080 -4.3641e-05
12:96160225 A G 0.022146 1.3155e-05
12:96162740 A G 0.699768 1.6356e-05
12:96166494 C G 1.721993 1.4402e-05
12:96167185 C A 0.035576 7.8247e-06
12:96177188 C T 1.339350 -3.2643e-07
12:96177988 A G 1.722948 1.1879e-05
12:96179598 T G 0.057457 -2.4570e-06
12:96180385 A G 0.048434 -1.0016e-05
12:96182636 C A 0.165599 1.0513e-07
12:96185312 A G 0.037758 1.7335e-05
12:96191113 G A 0.034899 8.6491e-06
12:96191712 G A 0.889839 1.5007e-05
12:96204323 A G 0.047057 1.1659e-05
12:96204979 C T 0.519088 1.5568e-05
12:96208270 T C 0.122322 -2.5212e-06
12:96215828 C A 0.386172 1.9614e-05
12:96221897 C T 0.030721 2.8280e-06
12:96222568 T C 0.046255 1.1123e-05
12:96227781 G C 0.212016 -1.1162e-06
12:96231729 C A 0.080715 1.1415e-06
12:96232019 T C 0.033016 6.1973e-06
12:96243051 A G 0.086165 4.6371e-05
12:96245526 C T 0.115298 -3.6180e-05
12:96247316 T G 0.884086 -4.1714e-06
12:96248724 T C 0.033165 5.0717e-06
12:96249476 C A 1.623255 4.2799e-05
12:96257060 C T 0.038489 -1.7795e-05
12:96257692 C A 0.038187 -1.6518e-05
12:96258520 G A 0.032434 3.5973e-06
12:96260474 A C 1.166697 1.3934e-05
12:96260947 G A 0.846209 -3.4244e-06
12:96262560 A G 0.035100 1.3407e-05
12:96266035 C T 0.308683 2.1295e-05
12:96270455 C T 0.038704 -1.4502e-05
12:96270621 C T 0.032224 4.2515e-06
12:96271428 C T 1.583233 2.4570e-05
12:96272463 A G 0.386114 2.5484e-05
12:96281291 G A 0.032958 6.3943e-06
12:96283379 T G 0.032295 7.3374e-06
12:96284650 G A 1.397660 1.5712e-05
12:96288585 G A 0.327682 8.9033e-06
12:96288860 C T 0.330364 7.3153e-06
12:96289206 G A 0.086403 -9.5519e-06
12:96291983 A G 0.062142 -7.7687e-06
12:96294278 A C 0.338425 4.4396e-06
12:96294289 C T 0.051752 7.7833e-06
12:96305115 T G 0.061666 -5.8221e-06
12:96307670 G A 0.217521 -1.6253e-05
12:96308017 T G 0.032941 4.8381e-06
12:96308251 T C 0.093101 5.7575e-07
12:96308801 A G 0.051069 1.1089e-05
12:96309205 G A 0.079291 -8.5410e-06
12:96312686 A C 0.253049 1.0534e-05
12:96316372 A C 0.919305 -6.7757e-06
12:96317224 G A 1.202527 7.3119e-06
12:96323436 G T 0.061785 -2.7416e-05
12:96329056 G A 0.042981 2.2947e-05
12:96333513 C T 0.045530 -1.9697e-05
12:96334255 C G 0.042069 2.0406e-05
12:96334292 C T 0.020348 8.6584e-06
12:96337183 G A 1.146019 2.3079e-05
12:96346594 C T 0.522495 2.3806e-05
12:96355661 G A 0.036212 9.2551e-06
12:96359301 G T 1.287996 2.3517e-05
12:96360473 T C 0.154189 1.7477e-07
12:96366511 C T 0.066939 -2.7335e-05
12:96367393 T C 0.087086 1.0513e-05
12:96367480 C A 0.087998 -7.6677e-06
12:96367900 T G 0.366463 1.3151e-05
12:96368255 G A 0.100876 5.7818e-06
12:96371005 A C 0.466000 1.1799e-05
12:96372058 G A 0.089072 6.7325e-06
12:96373230 T G 1.877300 1.4163e-07
12:96374614 T C 1.542734 6.4969e-06
12:96375682 C T 1.166785 -2.4583e-05
12:96384031 T C 0.236097 1.1945e-05
12:96384139 C T 0.215243 -1.9578e-05
12:96384249 C T 0.236604 -1.6891e-05
12:96387328 A G 0.097843 3.8468e-07
12:96388083 G T 0.117474 -2.6933e-05
12:96390890 A G 0.091343 -9.4389e-06
12:96391363 T C 0.069288 9.1298e-06
12:96391652 T G 0.139964 2.6262e-05
12:96392257 C T 0.031921 -8.5266e-06
12:96393261 G A 0.614188 -5.7134e-06
12:96393496 T G 0.032468 -8.6686e-06
12:96398777 T A 0.056539 5.3588e-07
12:96403199 A G 0.839178 -6.2917e-06
12:96405906 G A 0.152475 -8.6425e-06
12:96421569 A G 0.053173 1.5368e-05
12:96421921 C T 0.141004 7.5729e-06
12:96429795 T C 0.022694 8.9042e-06
12:96435239 C T 0.390769 -3.4354e-05
12:96437554 A G 1.538059 -1.1261e-05
12:96438553 A G 1.459415 -1.1257e-05
12:96440613 C A 0.444265 -2.8863e-05
12:96440950 G A 0.050277 1.8674e-05
12:96441222 T C 0.037153 -3.1697e-07
12:96442525 T C 0.339234 1.7463e-05
12:96446216 A C 0.210024 3.2594e-06
12:96451687 G A 0.993438 8.8959e-06
12:96454503 C G 0.020997 5.8037e-06
12:96456043 T C 0.109729 -3.1231e-05
12:96459342 A C 0.831008 4.2777e-05
12:96461306 C T 0.296359 -1.7145e-06
12:96464620 G A 0.386801 4.9333e-06
12:96473904 C T 0.074772 -3.0961e-06
12:96479267 C G 0.251764 -2.1828e-06
12:96486620 G T 0.277541 -2.4205e-06
12:96492448 G A 1.034838 -1.9952e-05
12:96492561 C T 0.062846 6.9480e-06
12:96498151 C A 0.039397 3.4849e-06
12:96501748 T C 1.958821 -3.8038e-06
12:96502069 C G 0.020447 1.0413e-05
12:96502129 A C 1.922855 1.2676e-05
12:96506861 A G 0.040587 -2.5006e-06
12:96507755 T C 0.532004 -6.2714e-06
12:96508826 G A 0.264734 -1.1846e-05
12:96510581 G A 0.268603 -5.0464e-07
12:96515297 C A 0.039503 6.4318e-06
12:96516964 G A 0.040835 3.2782e-05
12:96521101 G T 0.087457 -3.6743e-05
12:96521387 T C 0.032863 -1.1818e-06
12:96521506 T C 0.231440 -1.0506e-05
12:96522727 C T 0.046017 8.1205e-06
12:96524773 G A 0.168733 1.3331e-05
12:96527970 A C 0.062479 -1.5612e-05
12:96528235 G C 0.788470 1.2215e-06
12:96531464 C T 0.041267 -3.1379e-06
12:96536025 G A 0.111409 3.9006e-06
12:96538924 C T 0.085495 2.3132e-05
12:96541397 A G 0.263782 -2.3449e-05
12:96543125 A G 0.049750 7.6322e-06
12:96546049 C G 0.347197 1.6933e-05
12:96546238 A G 0.075894 2.7003e-05
12:96547502 G A 0.649043 1.8840e-06
12:96549225 G A 0.026641 -4.9820e-06
12:96549634 T C 1.487725 -1.5648e-06
12:96549988 T C 0.234765 -5.6131e-06
12:96551188 C T 0.256020 -1.5986e-05
12:96556961 T C 1.505292 -1.8696e-05
12:96559666 C A 0.174153 -1.6941e-06
12:96560273 A G 0.032468 7.8282e-06
12:96561741 G A 0.376955 3.1936e-06
12:96580772 C T 0.090462 -9.8460e-06
12:96581717 A G 0.025427 -1.8536e-06
12:96583858 A G 0.053160 8.2923e-06
12:96592673 T C 1.747930 5.0192e-06
12:96605705 G A 0.025900 3.0849e-05
12:96606954 A G 0.360442 -3.7624e-06
12:96613764 T C 0.518313 -3.3266e-06
12:96614125 T C 0.592732 5.9118e-06
12:96624299 T C 1.556466 8.0705e-06
12:96625026 G A 0.128697 -1.5179e-05
12:96635889 A G 0.075602 -4.2783e-06
12:96639739 G A 1.136567 1.5964e-05
12:96641016 T C 0.036130 -6.8597e-06
12:96647684 A T 0.057365 1.7036e-05
12:96651079 C T 0.151962 3.9132e-05
12:96651259 T C 1.767082 8.5957e-06
12:96660985 G A 0.045466 4.3161e-06
12:96666432 A G 0.124807 6.5511e-07
12:96666952 G A 0.078366 -9.2833e-06
12:96676057 G T 0.628933 -2.0951e-05
12:96676330 A C 0.189023 -4.4762e-06
12:96687857 C T 0.029228 8.2716e-06
12:96697974 C T 0.273274 -7.7525e-06
12:96709447 A C 0.059041 1.0668e-05
12:96716063 T C 0.687380 2.6821e-05
12:96717392 C T 1.729486 3.4173e-06
12:96720751 C T 0.064763 -8.5058e-06
12:96751595 G C 0.119490 -2.1266e-05
12:96761827 T C 0.160733 9.4606e-06
12:96764038 A C 0.199971 -1.5651e-06
12:96771371 T C 0.049627 2.0693e-05
12:96789609 G A 0.828034 2.9465e-05
12:96801993 G A 0.062360 -1.4407e-06
12:96802967 G T 0.034423 -3.1841e-06
12:96803749 G A 0.044164 4.7699e-06
12:96804097 G A 0.064379 3.1242e-06
12:96805955 A G 0.062543 9.1659e-06
12:96807917 C T 0.664587 1.7995e-05
12:96809924 G A 0.803898 3.3518e-05
12:96810612 G T 0.102875 2.1465e-05
12:96813907 T C 1.332513 2.1856e-05
12:96816730 T C 0.059092 -1.1621e-05
12:96817059 A G 0.124345 -3.1411e-05
12:96817422 G A 0.285551 1.9539e-06
12:96819204 A G 0.134174 6.0964e-06
12:96819423 A G 0.353425 -2.7054e-05
12:96821296 A G 1.631072 -1.6268e-06
12:96823132 G A 0.069285 -1.0449e-05
12:96828112 T C 0.044857 -3.9485e-06
12:96831209 T C 0.590665 4.4094e-06
12:96839993 A G 0.041335 2.2420e-05
12:96846372 A G 0.074222 -1.4690e-05
12:96846880 A G 0.305141 4.9109e-05
12:96850809 C G 0.111276 -1.2577e-05
12:96851549 G A 0.248204 1.1922e-06
12:96857112 T C 0.055434 -1.1578e-05
12:96865807 C T 0.062462 -1.3426e-05
12:96869737 T G 0.970768 2.6518e-06
12:96870960 A G 0.020569 -1.4565e-06
12:96880553 A G 1.716166 -6.3607e-06
12:96883627 A G 0.050481 1.5159e-06
12:96895561 C T 0.033053 2.8307e-07
12:96896410 A G 0.074640 3.9834e-05
12:96907972 T C 0.267192 3.3103e-06
12:96915152 A G 0.096963 -6.0464e-06
12:96927637 C A 0.062305 1.2991e-05
12:96928024 A G 0.034569 1.8269e-05
12:96935879 G T 0.944967 5.0754e-06
12:96938125 G A 0.024061 -1.1858e-05
12:96942299 A G 0.107326 -1.6722e-05
12:96946730 T G 0.078094 1.4364e-05
12:96949772 A G 0.096344 -6.4132e-06
12:96964170 G A 0.135347 -7.3697e-06
12:96965215 A G 0.285038 -3.2265e-06
12:96974751 G A 0.120211 -1.3626e-05
12:96979616 A G 0.076119 4.4311e-06
12:96999128 G A 1.282209 9.2904e-06
12:97015066 C T 0.329756 -1.8652e-05
12:97015205 A G 0.195626 1.8515e-05
12:97021269 G T 0.882132 4.3886e-05
12:97038879 A G 0.036286 -1.1317e-05
12:97045481 T C 0.285758 1.9237e-05
12:97048528 A C 0.023058 -5.3118e-06
12:97053902 C T 0.225840 -3.3798e-06
12:97053965 C T 0.396130 1.0006e-05
12:97063015 A G 0.106173 -4.0736e-06
12:97063363 A G 0.026043 2.5303e-05
12:97064014 T C 1.689222 1.2088e-05
12:97066586 C T 0.037150 1.9252e-05
12:97066699 C T 0.337755 4.4446e-06
12:97067277 A G 0.076248 -5.1316e-06
12:97074137 A G 0.046153 -1.1476e-05
12:97088928 T C 0.060843 1.2825e-05
12:97095448 A C 1.608255 -3.4493e-06
12:97102578 A G 1.612546 -1.4203e-06
12:97108693 A G 0.021725 -9.3813e-06
12:97109289 G C 1.358722 1.0273e-05
12:97114231 A G 0.076146 -4.7675e-09
12:97130582 G A 0.023761 3.9300e-06
12:97134202 G A 0.072042 -1.1461e-06
12:97136218 C T 0.590457 -1.9987e-05
12:97136239 A G 1.588873 -2.9854e-06
12:97153533 T C 0.056610 -7.1803e-06
12:97167292 C T 0.693968 -2.5914e-05
12:97174817 A G 0.223474 -1.5681e-05
12:97193367 G T 0.167526 1.8162e-05
12:97201539 T G 0.150721 -2.2005e-05
12:97204214 A G 0.122761 -1.3082e-05
12:97205338 C T 0.692088 -2.5063e-05
12:97205642 T C 0.043164 -7.4024e-06
12:97225035 A G 0.032016 3.0039e-06
12:97230424 T C 0.192430 1.2443e-05
12:97231171 A T 0.659749 -2.7106e-05
12:97231553 T C 0.067799 -9.3134e-06
12:97234690 A G 0.062424 -2.0040e-05
12:97262703 A G 1.086111 -2.0511e-05
12:97288094 C T 0.186773 -1.4955e-05
12:97300483 A G 0.029123 1.1224e-05
12:97302313 C T 1.770808 -3.0846e-05
12:97305338 T C 0.947881 -5.0568e-06
12:97330303 G C 0.028973 -2.0246e-05
12:97342196 T C 0.143143 -6.5352e-06
12:97342589 A G 0.025961 -1.7654e-05
12:97348769 A G 0.021473 -1.1658e-05
12:97349366 A C 0.056427 3.5794e-06
12:97357224 A G 0.020396 9.9275e-06
12:97363029 T C 0.034872 1.0647e-06
12:97364347 T G 1.598216 -2.1035e-05
12:97365718 A G 0.038806 1.3967e-05
12:97366544 C T 0.582046 -2.5001e-05
12:97367815 G A 0.031554 -1.7113e-05
12:97369918 T C 0.024571 1.0874e-06
12:97373738 A G 0.142653 -3.2231e-06
12:97374049 G A 0.864150 -8.1634e-06
12:97401582 G C 0.036320 7.7826e-06
12:97401896 C T 0.685833 -1.8992e-05
12:97404972 G T 0.800458 7.0069e-06
12:97405652 C T 0.036215 9.1175e-06
12:97407468 A G 0.027902 -9.2097e-06
12:97408540 A G 0.036171 1.0109e-05
12:97409380 T C 0.273737 -2.7896e-06
12:97416838 A G 0.047186 -6.2673e-07
12:97419114 C T 0.063203 -3.2940e-06
12:97419425 A G 0.034865 -1.0570e-05
12:97429420 A G 0.751021 -5.0826e-06
12:97429607 A G 0.123961 -2.3044e-06
12:97430164 C T 0.053792 8.7744e-06
12:97434220 C A 1.320596 2.7229e-06
12:97435991 C A 1.110222 -1.2021e-05
12:97436142 T C 0.103620 -2.4309e-06
12:97437747 T C 0.152295 1.5863e-05
12:97441696 C T 0.077407 3.3223e-06
12:97443339 A G 0.029623 -1.2977e-05
12:97443615 A C 0.114853 2.9188e-05
12:97445226 A G 0.080256 -1.7643e-06
12:97446141 T C 1.756338 -5.7652e-07
12:97469268 A G 0.196493 -6.6250e-06
12:97472265 T C 0.343821 1.6489e-05
12:97477577 A G 0.068139 -4.0169e-05
12:97479935 T C 0.101855 4.7942e-07
12:97480654 G A 0.926336 1.4209e-05
12:97484901 T C 0.157286 -4.1840e-05
12:97491461 T C 0.435041 1.8485e-05
12:97494701 A G 1.666556 -9.6750e-06
12:97494878 C T 0.045700 -1.6116e-05
12:97495591 A G 0.033597 2.3559e-05
12:97506357 A G 1.048747 -2.2684e-05
12:97514706 G T 0.451632 -8.4366e-06
12:97523530 G C 0.107390 -1.8538e-05
12:97531465 A G 0.323979 2.1714e-05
12:97537367 T C 0.169192 -4.2951e-05
12:97543280 T C 0.081960 -1.6084e-05
12:97544225 T C 0.350379 2.9191e-05
12:97562657 A C 0.053802 -3.9732e-06
12:97588173 T G 0.957788 -2.7767e-05
12:97591525 A G 0.071760 -8.8094e-06
12:97593496 T C 1.335739 -3.9114e-06
12:97593784 G A 0.083268 7.9695e-06
12:97595484 A G 0.188466 1.2793e-05
12:97596534 G A 0.233411 2.1499e-05
12:97612506 A G 0.093152 2.6263e-06
12:97613664 G A 0.055519 3.0998e-05
12:97615071 A G 0.049525 -1.2889e-05
12:97625534 G C 0.030221 -1.0829e-06
12:97636923 T C 0.109263 9.8978e-06
12:97639144 G A 1.434409 3.9354e-05
12:97645556 G A 0.067582 6.4482e-06
12:97660291 T C 0.135401 4.9296e-06
12:97663718 G A 0.029864 -2.3759e-05
12:97666452 G A 0.296509 8.8229e-06
12:97672354 A C 0.111596 -1.9336e-05
12:97673406 T C 1.020124 -1.1878e-05
12:97681974 A G 0.270245 -1.3019e-05
12:97682011 G A 0.211551 -5.7815e-05
12:97684605 A G 0.025981 8.2102e-06
12:97684882 T C 0.115383 4.1107e-06
12:97685057 A G 0.155046 -3.9030e-05
12:97686246 G A 0.113105 1.5970e-05
12:97689342 A G 0.263588 -6.6782e-07
12:97689641 T G 0.553236 6.6733e-05
12:97689768 T C 0.696729 -2.9706e-06
12:97691687 A G 0.229502 -4.9518e-06
12:97694801 T C 0.055400 2.4662e-05
12:97697241 T C 0.066018 5.4142e-06
12:97704479 G A 0.081956 1.0909e-05
12:97709900 G A 0.068942 4.4485e-06
12:97713559 A G 0.204023 -1.3874e-05
12:97715008 G A 0.221828 -3.5962e-05
12:97716741 T C 0.061278 -5.4572e-06
12:97718018 C A 1.430322 -1.1352e-05
12:97719283 C T 1.965985 -1.8886e-05
12:97720902 C A 0.263503 3.9296e-07
12:97722178 A G 1.076051 6.4320e-06
12:97723288 G A 0.066677 2.1779e-05
12:97726294 A G 0.127113 3.5152e-07
12:97727066 G T 0.088161 -4.2503e-06
12:97740429 T C 0.083115 3.8779e-07
12:97740739 T C 1.712072 -1.0118e-05
12:97749693 A G 1.249149 1.0662e-05
12:97750178 A G 0.195891 1.0009e-05
12:97756617 T C 0.063488 -2.7845e-06
12:97756861 A C 0.337990 -1.0756e-05
12:97758724 C T 0.242401 5.1279e-05
12:97758782 T C 0.297433 -3.8474e-05
12:97762977 G A 0.470467 -2.6093e-05
12:97774381 G C 0.153315 2.4296e-05
12:97778819 C G 0.063291 -4.1334e-05
12:97779335 T C 0.685210 -6.0294e-05
12:97783756 A G 0.228947 2.8376e-05
12:97787061 A G 0.474044 -2.2728e-04
12:97791486 T C 0.815016 -1.2430e-05
12:97792098 C G 0.066919 -2.6036e-05
12:97792745 T G 1.056903 6.0559e-06
12:97794025 A G 0.151567 -2.7851e-05
12:97795380 G T 1.309550 -2.4789e-07
12:97795501 G A 0.599786 -1.0665e-05
12:97797021 T G 0.563555 9.7858e-06
12:97797740 T C 0.091414 -2.7625e-05
12:97800076 T C 0.409804 -5.6831e-06
12:97800882 T C 0.028072 -2.1902e-08
12:97801072 A G 0.299633 -5.1942e-06
12:97806525 G A 0.101896 -5.0558e-07
12:97806804 T C 0.029898 1.3717e-06
12:97807827 A G 0.577756 -1.2859e-05
12:97809434 C T 0.078162 -2.2492e-05
12:97813989 G C 0.058820 -3.3872e-05
12:97815339 A G 0.111082 -4.0660e-06
12:97816038 G A 0.199719 -5.9103e-05
12:97817786 A C 0.310880 -5.0574e-05
12:97821615 A G 0.412133 -4.0812e-06
12:97839545 G C 0.049342 -1.0857e-05
12:97846542 C A 0.154961 1.2370e-05
12:97851002 T C 0.114608 -4.1120e-06
12:97851435 A G 0.705681 -1.2032e-05
12:97854002 T G 0.030717 6.9774e-07
12:97858355 G A 1.868012 8.6449e-06
12:97862210 C T 0.365410 -4.8353e-05
12:97864638 T C 0.262283 3.8364e-05
12:97866845 C T 0.028977 4.8963e-06
12:97870745 C T 0.528298 -6.2583e-05
12:97872061 A G 1.697477 -7.6892e-06
12:97872863 T C 1.114979 3.3496e-06
12:97873332 G A 0.033798 1.8293e-05
12:97878915 C T 0.042664 -2.1387e-06
12:97879002 C T 0.161855 -8.6963e-06
12:97879475 G A 0.400333 -3.6108e-06
12:97880058 C T 1.651046 -2.5593e-05
12:97882765 G A 0.325003 -2.7479e-05
12:97895506 A G 0.065620 -9.6345e-06
12:97900380 G A 0.042858 -3.8895e-06
12:97901353 G C 1.570939 -1.6949e-05
12:97904260 C T 0.083432 -4.2690e-07
12:97907576 G A 0.519721 -9.8670e-06
12:97915711 C T 0.087902 -1.3842e-05
12:97918277 G T 0.174516 -9.4865e-06
12:97920694 G A 1.716791 1.2063e-05
12:97931637 C T 0.087726 -2.0887e-05
12:97939600 A G 0.066242 8.4843e-06
12:97949337 T C 0.118684 -5.9537e-06
12:97951036 A G 0.066273 -4.8919e-06
12:97951882 T G 0.302343 -9.1486e-06
12:97960061 T C 0.169787 3.9927e-05
12:97962180 T C 0.036619 -1.0280e-05
12:97968521 C T 1.751442 9.8573e-06
12:97968688 C T 0.208695 -1.5456e-05
12:97968823 A C 0.035239 -3.1553e-06
12:97969111 C T 0.288771 -3.0207e-06
12:97974575 G A 0.041168 1.9777e-06
12:97985535 T C 0.070662 -1.4547e-05
12:97991621 T C 0.034294 -1.7357e-05
12:97992083 A G 0.072236 5.9989e-06
12:98004485 T C 0.212108 -5.7174e-06
12:98010126 G A 0.536648 -2.1249e-05
12:98014440 T G 1.687872 -1.2448e-05
12:98018807 G C 0.044174 1.7920e-06
12:98030420 A G 0.131957 1.3366e-05
12:98034290 G A 1.536767 2.2317e-05
12:98034361 T C 0.053948 -5.6042e-06
12:98036741 T C 0.070458 -4.7315e-07
12:98037419 C A 0.025233 3.9228e-06
12:98042497 G A 0.034746 -9.9927e-06
12:98042545 C T 1.456708 8.7977e-06
12:98052499 C T 0.089480 3.6642e-06
12:98060066 T C 1.014463 1.6295e-05
12:98076091 C T 0.142453 -2.8819e-05
12:98082037 T C 0.582495 -3.6191e-06
12:98082353 A G 0.810538 1.2178e-05
12:98084248 A G 0.020916 1.8472e-05
12:98093557 T G 0.256891 -8.6013e-07
12:98097500 T G 0.046425 7.6091e-06
12:98105133 C A 1.084537 4.9906e-06
12:98110976 C T 0.073457 9.0048e-06
12:98125747 A G 0.080290 7.7057e-06
12:98126765 C A 0.902911 1.0639e-05
12:98127600 T A 0.038772 -1.4926e-05
12:98129675 G T 0.047037 -5.6442e-06
12:98134238 A G 0.071301 4.3871e-06
12:98138120 T C 0.060048 -3.8441e-06
12:98142843 A G 0.117029 -1.9618e-05
12:98153410 G A 0.022748 -2.3562e-05
12:98153891 C T 0.203547 -1.9364e-06
12:98157384 C T 0.061588 -5.3521e-06
12:98161296 C T 0.335243 -4.7730e-06
12:98164536 T G 0.068829 -2.2647e-06
12:98169501 A C 0.174040 5.2596e-06
12:98169658 G A 0.042358 -8.8370e-06
12:98170600 A G 0.071291 1.0755e-05
12:98178684 G A 0.057807 1.1310e-05
12:98188217 A G 0.056172 -1.2600e-05
12:98188893 G A 0.130781 -8.3576e-06
12:98189320 G A 0.079923 3.6400e-06
12:98190477 T G 0.339289 -9.4121e-06
12:98191847 T C 0.334175 1.0906e-05
12:98195493 G A 0.057855 3.1246e-05
12:98196821 G A 1.174598 -9.5744e-06
12:98207977 T C 0.394213 -1.2877e-06
12:98208179 C G 0.098432 -8.5214e-06
12:98209487 T C 0.103623 9.0716e-06
12:98214635 C T 0.252352 2.4287e-06
12:98217204 A G 0.061295 2.3473e-06
12:98219146 G A 0.111086 -1.9576e-05
12:98219791 G T 1.246409 -2.9939e-06
12:98224025 G T 0.378234 2.9133e-06
12:98230480 A C 0.036762 9.8358e-06
12:98233848 A C 0.121455 5.7209e-06
12:98236224 G A 1.251998 1.2871e-05
12:98240252 A C 0.038540 -2.2695e-05
12:98242161 T C 0.263479 5.5561e-06
12:98245210 A C 0.348111 1.1741e-05
12:98248254 T C 0.268433 -1.4832e-05
12:98259397 C T 0.834303 1.4919e-06
12:98259565 C T 0.246263 1.2828e-05
12:98259573 G T 0.027110 4.4414e-06
12:98265464 A G 1.609731 1.0366e-05
12:98270779 G T 0.788749 4.8561e-06
12:98271888 C T 0.030959 -1.0613e-05
12:98281351 T C 0.069118 2.1531e-06
12:98295369 C T 0.304342 3.9377e-06
12:98295463 A G 0.183346 -7.9841e-06
12:98296838 A T 0.360208 -2.3163e-05
12:98309053 C G 0.053479 -1.4771e-05
12:98309252 C T 1.033515 -8.5891e-06
12:98317307 T G 0.055220 -5.9468e-06
12:98318098 G T 0.025658 2.5512e-08
12:98324983 C T 0.310060 -6.1774e-06
12:98326981 A C 0.032122 -6.1433e-06
12:98330355 C T 0.233694 1.1912e-05
12:98334501 A G 0.034005 1.8056e-05
12:98337096 G A 0.059021 9.6719e-06
12:98342140 A G 0.047798 1.1816e-05
12:98343512 A G 0.286442 1.6900e-05
12:98353901 C G 1.012226 2.1027e-05
12:98356665 T C 0.032825 6.7041e-06
12:98356929 T C 0.067582 1.2833e-05
12:98362047 G A 0.095423 7.5757e-06
12:98380281 C T 0.980216 -6.8635e-06
12:98384575 A G 0.024067 1.0243e-05
12:98386060 G A 0.637769 -3.1891e-05
12:98387599 C T 0.761955 1.4143e-05
12:98391616 C A 0.113717 2.5872e-05
12:98405126 T G 0.144135 -1.3360e-05
12:98410795 G A 0.350753 1.3331e-06
12:98419170 G A 0.255622 -6.6475e-05
12:98427458 C T 0.266006 7.1307e-06
12:98429169 T G 0.054258 -1.2213e-05
12:98445040 T C 0.024662 -1.0720e-05
12:98448042 A G 0.024588 2.0214e-05
12:98453317 G A 0.034104 1.9354e-06
12:98462722 T C 0.048223 -1.1898e-05
12:98469150 G A 0.274165 9.1827e-06
12:98469551 G T 0.023292 8.0367e-06
12:98469903 A G 1.638177 -7.3211e-06
12:98475240 G C 0.033135 2.3338e-06
12:98488292 T C 0.631140 -4.9184e-05
12:98491483 A G 0.030126 5.9561e-06
12:98492750 A G 0.056471 1.6861e-05
12:98494973 C T 0.094607 -1.1325e-05
12:98495712 T C 0.192552 6.7665e-07
12:98502656 C T 0.043599 -3.2986e-05
12:98511409 C T 0.149242 -1.7434e-06
12:98535971 T G 0.058837 -2.5325e-06
12:98538752 C T 0.092115 1.8500e-05
12:98542183 T C 0.924116 2.4853e-06
12:98543258 G A 0.954449 6.4456e-06
12:98548358 C T 0.376609 1.8440e-05
12:98556429 C T 0.034552 2.8389e-05
12:98556470 G A 0.031231 -1.0522e-05
12:98558710 T C 0.022371 1.3379e-06
12:98562574 C G 0.038119 5.1902e-07
12:98564508 G C 0.178310 -9.4984e-06
12:98570133 A C 0.633390 8.1923e-07
12:98573800 C T 0.021558 7.2853e-06
12:98574428 T C 1.548289 -5.5938e-06
12:98578513 A T 0.210847 -1.2016e-05
12:98579198 G A 0.101400 6.8068e-05
12:98579440 A C 0.921559 -2.3153e-05
12:98579587 T C 0.086403 -4.9201e-06
12:98580553 T C 0.331802 -2.0321e-05
12:98583493 A G 0.039414 -2.3095e-05
12:98585948 C G 0.025437 1.0518e-05
12:98588018 A C 0.064559 2.7343e-05
12:98588348 C T 0.213478 1.2751e-05
12:98588565 G A 0.478066 -1.3397e-05
12:98590885 A C 0.099707 -7.1790e-06
12:98591672 C T 0.169270 2.5002e-05
12:98592850 T C 0.110501 1.2879e-05
12:98602892 A G 0.025924 1.8330e-05
12:98604789 C T 1.757120 6.6301e-06
12:98607198 T C 1.285588 -5.2578e-08
12:98610197 T C 0.569882 -2.1316e-05
12:98623079 T C 0.122244 -2.3941e-05
12:98624008 G A 1.946024 -2.3031e-06
12:98628986 C T 1.004141 1.7793e-05
12:98649725 G A 0.045615 -3.7188e-06
12:98651086 G A 1.807703 -2.1174e-05
12:98653194 C T 0.021609 6.2337e-06
12:98656422 G A 0.060350 -1.1202e-05
12:98656458 A G 0.469312 -3.9719e-06
12:98660743 A G 0.243828 -9.0755e-06
12:98667948 C T 0.021028 -2.4609e-05
12:98675197 C T 0.052432 1.0190e-05
12:98678116 G T 1.815930 -2.5758e-05
12:98679437 G A 0.083642 1.9727e-05
12:98692147 T C 0.054968 2.2099e-06
12:98694067 G A 0.049049 1.4706e-06
12:98694869 C T 0.470250 2.1380e-05
12:98698490 T C 0.046204 3.9133e-06
12:98712445 G T 0.070740 9.6580e-06
12:98713733 G A 0.024673 9.5113e-06
12:98716834 C A 0.020974 4.7604e-06
12:98722646 G A 0.025913 1.7829e-05
12:98725194 A G 0.079478 1.2032e-05
12:98727356 A C 0.066025 8.4677e-06
12:98736625 C T 0.183012 -3.6414e-05
12:98747148 G A 0.022007 3.0997e-06
12:98747246 C T 0.795545 2.7992e-05
12:98753060 G T 0.026168 -1.4061e-05
12:98760031 G T 0.369683 1.2481e-05
12:98760181 A G 0.025182 1.8359e-05
12:98762499 G C 0.409784 1.5339e-05
12:98764080 G A 0.314936 1.0331e-06
12:98770663 G A 0.209966 -4.9115e-05
12:98773870 C T 0.094597 1.7120e-05
12:98774356 C G 0.940442 2.2884e-05
12:98782922 G A 0.828095 3.0730e-07
12:98784914 C T 0.831359 1.8888e-05
12:98791382 C T 1.128394 -2.5657e-05
12:98792672 A G 0.029092 -8.7328e-06
12:98793961 A G 0.161750 -2.2403e-05
12:98794068 G T 0.520207 -2.2596e-05
12:98807713 C A 0.186324 6.3078e-06
12:98818674 C T 0.034926 -1.2193e-05
12:98824299 A G 0.358555 -3.6146e-05
12:98829676 C T 0.030326 1.7056e-05
12:98836369 T G 0.139423 -1.2340e-06
12:98843523 A G 0.100332 3.1888e-05
12:98847284 A G 0.045571 5.5458e-06
12:98850195 T C 1.053326 1.4913e-05
12:98855981 C T 0.387576 -2.2126e-06
12:98860013 C T 0.377407 1.4357e-05
12:98869943 A G 0.046720 -1.2721e-05
12:98871357 C T 0.366015 1.5118e-05
12:98872605 A G 0.528224 -4.5344e-06
12:98874749 G C 0.980968 5.6323e-06
12:98876855 A C 0.086287 -5.5735e-06
12:98878866 T C 0.046122 -1.5676e-05
12:98879606 A G 1.156501 1.1856e-05
12:98897811 C T 0.545658 1.0015e-05
12:98901629 C T 1.383330 1.3289e-06
12:98903591 G T 0.377924 3.9684e-06
12:98906182 A C 0.035807 -3.6584e-06
12:98911382 G A 0.641207 -1.0535e-05
12:98916788 A G 0.762968 -1.5061e-05
12:98921562 G A 0.368333 6.7017e-06
12:98927830 G C 0.190679 -2.0183e-06
12:98931111 C T 0.113401 -7.9623e-06
12:98936774 A G 0.057406 -2.7626e-06
12:98938295 C G 0.020960 -1.0595e-05
12:98953703 T C 1.129771 -6.8592e-06
12:98960569 G A 0.029742 8.9577e-06
12:98970096 C T 0.412936 -2.6105e-06
12:98971500 G A 0.191451 -2.5222e-06
12:98972466 C T 1.251570 -9.6060e-06
12:98977196 T C 0.700547 6.3369e-06
12:98982066 C T 0.136272 2.8315e-05
12:98986092 C T 0.341420 4.1421e-05
12:98988807 C G 0.044935 1.2864e-05
12:98992064 T C 0.156137 -3.3530e-06
12:99000309 A G 1.642481 1.5946e-05
12:99007623 T C 0.624129 4.5165e-05
12:99020125 C T 0.046159 1.3564e-05
12:99033050 A G 0.047448 3.5981e-06
12:99039784 G A 0.055760 1.0132e-05
12:99043207 G A 0.429615 3.4797e-05
12:99060350 G A 0.661619 3.4918e-05
12:99076316 G A 0.435106 -4.2138e-05
12:99085026 A C 0.428306 3.0202e-05
12:99090130 A C 0.374239 2.4064e-05
12:99092621 G A 0.164732 2.0408e-05
12:99093013 G A 0.088259 1.2791e-05
12:99094106 G T 0.022031 -8.3760e-06
12:99095524 T G 0.027399 -1.5008e-06
12:99097470 A G 1.753282 -5.7996e-07
12:99098924 G C 0.040590 3.7983e-06
12:99145357 A G 0.038945 -4.3119e-05
12:99145547 A G 0.042273 -7.3714e-06
12:99145795 C T 0.048815 3.7035e-05
12:99148667 C T 1.001153 -4.6501e-05
12:99149046 A G 0.065627 -4.3546e-06
12:99151215 A C 0.048458 -6.1253e-06
12:99151826 T C 0.296709 8.9152e-06
12:99158432 T C 0.106486 -4.6566e-06
12:99163194 A G 0.813476 -1.4257e-05
12:99169076 G A 0.087977 -5.2006e-06
12:99170272 C T 1.909606 -2.6673e-05
12:99174032 C T 0.168019 -8.6054e-07
12:99176840 A C 0.668453 -3.5514e-05
12:99190372 T C 0.817892 -6.5718e-07
12:99209152 G C 0.052344 -2.7853e-05
12:99212934 C T 0.248235 2.3671e-05
12:99213990 G A 1.631656 -1.7459e-05
12:99226577 C T 0.042165 4.8236e-06
12:99229979 C T 0.044442 7.3846e-06
12:99230685 C T 0.067000 -1.2001e-06
12:99232420 G T 0.615602 -1.4002e-05
12:99233282 C T 0.824454 1.2245e-06
12:99233430 A G 0.037782 1.4665e-05
12:99243042 T C 0.341040 -2.0607e-06
12:99244049 G A 1.043661 -2.0982e-05
12:99244826 C T 1.718872 -3.3028e-05
12:99246683 C A 0.360385 3.1736e-05
12:99247384 A G 0.057029 2.6464e-06
12:99249616 T G 0.063532 1.6365e-05
12:99251824 T C 0.504564 -4.7456e-07
12:99252424 A G 0.027406 -1.5176e-05
12:99254635 A G 0.643797 1.0056e-06
12:99256586 C T 0.038098 -1.4166e-05
12:99256895 C T 0.352483 3.8949e-05
12:99262339 T G 0.804728 -2.3972e-05
12:99262947 C T 0.110103 9.2233e-07
12:99263028 T C 0.085070 -2.3973e-05
12:99264114 C T 0.587306 4.7920e-05
12:99264730 C T 0.101947 6.5781e-06
12:99265034 C T 0.211806 1.4263e-05
12:99265981 G A 1.101209 3.2479e-05
12:99267083 T C 1.376843 -2.5127e-06
12:99267566 C T 0.427745 1.6284e-05
12:99269142 G A 0.049199 1.0062e-05
12:99272578 T C 0.245984 -1.8314e-05
12:99280027 T C 0.093910 4.8628e-07
12:99282550 T C 0.028100 1.8240e-05
12:99286617 C T 0.166207 -1.3963e-05
12:99287409 T C 1.825062 -2.6613e-05
12:99293433 A C 0.047988 -1.5869e-05
12:99300340 G A 0.431743 -3.3013e-05
12:99302859 G T 0.033556 2.0559e-05
12:99302891 T C 0.941370 4.5538e-05
12:99305696 A G 0.049614 -9.5486e-06
12:99307700 T C 0.091901 1.1586e-06
12:99307725 A G 0.034294 2.0339e-05
12:99308770 C T 0.492274 5.3526e-05
12:99308962 T C 0.418151 -1.2424e-05
12:99309750 A G 0.040359 8.5057e-06
12:99311617 G T 0.064525 -9.6395e-06
12:99312520 C T 0.266182 -1.3112e-05
12:99316225 C T 0.282498 4.8110e-05
12:99317397 A G 0.065916 -1.7895e-05
12:99318205 G T 0.140943 -1.8044e-06
12:99320207 G A 1.587510 3.2013e-06
12:99322722 C T 0.033991 7.2422e-06
12:99324868 C A 0.150306 -7.5720e-07
12:99337033 T C 0.059201 -1.4233e-06
12:99338344 G T 1.816634 -7.1662e-06
12:99340094 T C 0.282117 4.0622e-05
12:99341341 C T 0.071185 -3.5199e-06
12:99345137 G A 0.130393 -4.7704e-06
12:99346481 G A 0.036082 -9.4511e-06
12:99348379 C T 0.047601 -7.4815e-06
12:99349381 G C 1.653708 -2.5139e-05
12:99351795 G A 0.142340 -5.2200e-06
12:99365286 T C 0.344647 -5.1873e-06
12:99373400 T C 0.066443 1.4744e-05
12:99375539 T C 0.025692 1.3826e-05
12:99385631 T C 0.096756 -2.8310e-09
12:99390974 C A 0.078934 -4.5966e-06
12:99397896 T G 0.075928 1.9632e-05
12:99400128 T C 0.427283 1.4216e-05
12:99411231 G A 0.099775 1.1080e-05
12:99415433 G A 0.792954 9.2478e-06
12:99422941 C T 0.180898 -2.4778e-05
12:99428557 C T 0.042358 -2.8690e-06
12:99432147 C A 0.125358 -1.4372e-05
12:99446977 T C 0.091584 -1.5396e-05
12:99453785 T C 0.248010 3.5147e-05
12:99467812 T C 1.262742 -1.5508e-05
12:99480504 T C 0.069798 -1.0626e-05
12:99486140 T C 0.101192 2.2234e-05
12:99487300 A G 0.032407 -1.1930e-05
12:99487502 C T 1.511588 9.9140e-06
12:99510350 C T 0.068330 -1.0277e-05
12:99510391 T C 0.069193 -1.4202e-05
12:99524896 C T 1.332849 -2.8706e-05
12:99528215 G C 0.066079 -1.2542e-05
12:99534503 G A 0.064365 3.8035e-05
12:99543004 G A 0.110001 1.7118e-05
12:99544239 T C 0.123363 1.3039e-06
12:99547542 C T 0.027760 2.2909e-05
12:99560313 G A 0.087185 2.1853e-06
12:99563394 C G 0.190261 -1.3576e-05
12:99563658 C A 0.032319 -5.6261e-06
12:99569716 C T 0.040019 2.7907e-05
12:99591955 A G 0.039533 1.3104e-05
12:99602385 G A 0.531484 -2.3111e-05
12:99606549 C T 0.756586 1.0248e-05
12:99606878 T C 0.251216 2.4347e-05
12:99612124 C T 0.082745 -1.0963e-05
12:99619800 G T 0.759741 9.2944e-06
12:99620867 A G 0.066416 -1.4898e-05
12:99624689 G A 1.537301 1.3638e-05
12:99627632 C T 0.044453 -1.4273e-05
12:99628297 T C 0.728983 -4.8691e-06
12:99631716 A G 0.106374 9.7247e-06
12:99640159 C G 0.098816 -2.6861e-05
12:99646373 G A 0.513448 -2.0975e-05
12:99662904 C T 0.184600 -3.6624e-05
12:99671812 A C 1.651226 1.3709e-05
12:99680805 A C 0.044082 -1.5974e-05
12:99681138 T C 0.035470 1.5171e-05
12:99692007 T G 1.389807 6.9021e-06
12:99692723 A C 0.726879 1.1666e-06
12:99698461 A T 0.318757 1.4957e-06
12:99706519 A G 0.092244 4.1633e-06
12:99734464 A C 0.257928 -2.1600e-05
12:99737259 A G 0.281522 9.6495e-06
12:99742179 T G 0.077169 2.9346e-05
12:99744332 C A 0.147012 4.8742e-05
12:99746194 A G 1.820200 2.5791e-05
12:99757582 C A 0.126657 -3.0944e-05
12:99766206 A G 1.908286 2.7549e-05
12:99766641 T C 0.103110 -7.4831e-06
12:99767450 G A 0.021395 -8.7983e-06
12:99767534 G T 0.251254 -2.5562e-05
12:99778080 T C 0.068207 -8.4508e-06
12:99779435 T C 0.044218 6.4355e-06
12:99780120 T C 0.043402 5.6560e-06
12:99787557 A G 0.150354 5.1348e-05
12:99806840 T C 0.486491 5.7995e-05
12:99811254 A G 0.045598 -1.4332e-05
12:99811949 T C 0.762556 1.5407e-05
12:99815990 G A 0.077574 -1.5704e-05
12:99816842 T C 0.261015 1.5936e-05
12:99826577 T C 0.062213 -5.8333e-06
12:99827109 C A 0.447583 -3.3163e-07
12:99832389 G T 0.352732 -2.2925e-06
12:99836697 A G 0.064960 2.9723e-07
12:99837070 G A 0.594949 7.7545e-06
12:99837570 T C 0.039424 -4.5920e-06
12:99845317 G A 0.358528 -7.2293e-06
12:99855297 T G 0.647948 3.1501e-05
12:99855590 T C 0.075996 1.9286e-05
12:99866509 C T 0.058776 3.0063e-05
12:99870627 G A 1.261688 1.2856e-05
12:99878930 C T 0.087940 -4.1041e-06
12:99880144 A T 0.031088 -1.1823e-05
12:99890345 C T 1.950723 2.3245e-05
12:99897457 G A 0.054316 -3.5972e-07
12:99897487 G T 0.398687 -1.2764e-05
12:99901677 G T 0.346088 4.5933e-05
12:99915662 T C 0.113374 -1.3534e-05
12:99926044 A G 0.070135 -2.0046e-05
12:99959553 C T 0.091639 1.1742e-05
12:99959825 C T 0.037874 1.8302e-05
12:99961349 G C 0.901606 2.0379e-05
12:99963399 T C 0.093737 2.6994e-05
12:99965609 C A 0.051450 1.0822e-05
12:99968067 C T 0.142806 -1.8063e-05
12:99970978 C T 1.235842 1.8502e-05
12:99977787 C T 0.096518 -3.0293e-06
12:99984914 C T 0.312199 5.0839e-05
12:99987807 T C 0.642974 3.5121e-05
12:99988194 T C 0.722472 -2.4523e-05
12:99991800 C T 1.011230 -1.3309e-05
12:100004829 G A 0.395223 -1.7324e-05
12:100008409 C T 0.022939 1.3341e-05
12:100012724 A G 0.042450 1.4388e-05
12:100013147 T C 1.246773 -5.3033e-06
12:100023334 A G 0.536047 -8.3099e-06
12:100025916 A C 0.035708 1.4122e-05
12:100035795 T C 0.080263 1.3436e-05
12:100037404 A C 0.887207 -2.5220e-05
12:100041213 C T 0.037238 1.8107e-05
12:100042163 G A 0.589703 -7.8744e-05
12:100042852 A G 0.021881 -3.4975e-07
12:100049753 A G 0.345106 -5.0233e-05
12:100049797 T C 0.103929 3.6542e-05
12:100056529 A G 0.284732 4.6979e-06
12:100058531 G A 0.190580 -1.9848e-05
12:100070810 G T 0.153043 9.7375e-06
12:100097346 C A 0.293364 6.7122e-06
12:100099831 G A 0.042726 1.0138e-05
12:100103282 T G 0.498598 -2.2123e-05
12:100128711 C T 1.416652 -8.7507e-05
12:100140623 T C 0.812646 -1.2321e-05
12:100147234 T G 0.029901 1.1119e-05
12:100152573 C T 0.038748 -1.9131e-06
12:100166309 T C 0.040047 -1.0037e-06
12:100173822 G C 0.281441 -1.7329e-06
12:100182713 C T 1.251957 -2.4649e-05
12:100202138 T C 1.194932 -1.0598e-06
12:100214992 C T 1.914032 -4.5576e-07
12:100221640 G A 0.046129 3.5558e-05
12:100225549 G A 0.236621 2.0130e-05
12:100227638 G A 1.225146 -3.4355e-05
12:100236005 G T 0.059082 -2.3514e-05
12:100250724 G T 0.037055 -8.8054e-06
12:100266113 G C 0.190550 3.4231e-06
12:100282028 G A 0.067296 -4.6532e-06
12:100283848 G A 0.487069 -1.4664e-05
12:100292352 T C 0.056981 -1.5263e-05
12:100296344 C T 0.126256 -1.7432e-06
12:100309264 G A 1.264411 -2.0896e-05
12:100309665 T C 0.070880 -8.7966e-06
12:100330462 T G 0.486498 -1.4649e-05
12:100337964 C T 1.842537 2.5208e-06
12:100339935 A G 0.087828 1.0599e-05
12:100347202 T C 0.133878 -7.3165e-06
12:100380417 A G 1.146393 -1.7760e-05
12:100411166 G A 0.323150 -1.5533e-05
12:100422042 G A 0.055900 -6.2091e-06
12:100444984 A G 0.150905 -2.0016e-06
12:100452027 C T 0.130404 -7.0296e-06
12:100469512 C T 0.046105 -3.1076e-05
12:100469928 A G 0.325145 -2.6658e-05
12:100471750 A C 0.151051 -5.6640e-06
12:100476159 C T 0.041403 4.2635e-06
12:100476243 A G 0.037650 -7.8498e-06
12:100482866 A G 0.127266 -2.5518e-06
12:100505887 C T 0.073994 -2.5974e-06
12:100516793 A T 0.123288 -2.2195e-08
12:100519953 T C 0.029055 -1.2584e-05
12:100540165 A C 0.037741 -7.7392e-06
12:100562476 T C 0.030690 1.6688e-05
12:100571018 C A 0.270796 -7.0999e-06
12:100575773 C A 1.532671 2.1795e-06
12:100578633 T C 1.836605 7.6648e-06
12:100579651 A G 0.074303 2.3139e-05
12:100584464 C T 0.048553 2.6445e-05
12:100585559 A G 0.126888 -8.4776e-07
12:100607325 A G 0.046401 -3.4103e-05
12:100612766 T G 0.129441 -9.0009e-06
12:100617373 T C 0.046748 -3.4169e-05
12:100636485 C T 0.435772 6.0458e-06
12:100637232 A G 0.632986 -8.1937e-06
12:100649389 T C 0.043436 4.0847e-06
12:100657464 C T 0.130873 -5.8785e-06
12:100658117 G A 0.999072 -1.4150e-05
12:100660099 G A 0.624071 2.3861e-05
12:100661828 C T 1.815512 1.0696e-06
12:100704733 C G 0.086811 6.6142e-06
12:100708367 T C 0.238620 -9.5600e-06
12:100709143 T C 0.074969 -7.0223e-06
12:100709420 T C 0.361510 6.4942e-06
12:100748615 A G 0.199461 -3.4739e-06
12:100749791 A G 0.057280 -1.6699e-05
12:100768827 A G 0.938851 -4.0887e-05
12:100769196 C T 0.059561 -4.4938e-05
12:100776713 C T 0.076289 -2.5102e-06
12:100782008 A G 0.199107 -4.8877e-06
12:100782307 A G 0.033614 -1.6716e-05
12:100783400 G C 0.061445 -4.9890e-05
12:100784708 A G 0.021171 3.0565e-05
12:100787095 C T 0.880574 3.8640e-05
12:100787825 C T 0.064552 -9.9659e-06
12:100788044 A C 0.060435 -5.6847e-05
12:100794281 A G 0.161009 1.9609e-06
12:100795311 G A 1.104864 -3.2328e-06
12:100797371 A C 0.089361 2.2274e-05
12:100801063 T C 1.919914 -2.6393e-05
12:100807988 T C 0.105327 -5.8070e-06
12:100813487 G A 1.080120 1.6705e-08
12:100815910 T C 0.036653 -1.7146e-05
12:100830114 G A 0.207427 -3.1664e-05
12:100830905 T C 0.037796 -1.9424e-05
12:100832218 A G 0.777478 2.3237e-05
12:100841306 A G 0.062938 3.4708e-05
12:100841580 T C 0.089388 -9.1535e-06
12:100845225 G A 0.042069 1.0706e-05
12:100864393 G A 0.099666 -5.7240e-06
12:100874901 T C 0.669269 1.4515e-05
12:100882935 G A 0.061387 2.4060e-05
12:100885107 A G 0.994298 -1.0020e-06
12:100885665 T C 0.047200 -2.9041e-06
12:100887101 T G 0.044476 6.6382e-07
12:100887661 G A 0.065205 2.3921e-05
12:100888664 T G 0.084938 1.2394e-05
12:100894200 T C 0.032890 5.2685e-06
12:100894920 G A 0.086512 -2.5262e-05
12:100897676 A G 0.027311 -5.0966e-06
12:100898171 A G 0.100217 2.0839e-05
12:100910938 A G 0.027664 3.4839e-06
12:100914712 C T 0.030748 4.2152e-08
12:100919262 G A 0.031241 4.0617e-06
12:100930213 G C 0.268433 -3.4605e-06
12:100950371 T G 1.259036 -6.3907e-06
12:100959017 T C 0.182431 1.1968e-05
12:100962562 A C 0.026406 -1.7682e-05
12:100968989 A C 0.063260 5.1595e-06
12:100971571 T C 0.295635 -8.8985e-06
12:100989947 T C 0.089745 -2.2968e-05
12:100993553 G A 0.559322 -1.7183e-05
12:101003616 A G 0.043892 -2.9325e-05
12:101012052 G A 0.093985 4.1437e-05
12:101018081 A C 0.062822 8.7969e-06
12:101040318 A G 0.105034 -1.8552e-05
12:101044202 C T 1.009686 3.9056e-06
12:101068094 T G 0.488629 -6.9201e-06
12:101071627 A G 0.986877 1.8398e-05
12:101077638 G C 0.794970 3.3856e-05
12:101080651 T C 1.110634 2.8233e-05
12:101088009 T G 0.844482 7.1605e-06
12:101090251 G A 0.028827 2.6780e-06
12:101094929 G A 0.389266 -2.1268e-05
12:101097203 G A 0.605991 2.2161e-06
12:101099152 C T 0.834248 -5.8590e-06
12:101106332 C T 1.661068 -3.3587e-07
12:101107852 C T 0.116172 -1.2703e-05
12:101110479 C T 0.043735 -2.6400e-05
12:101113913 G T 0.155715 -5.6986e-05
12:101115389 T C 0.417083 1.5068e-05
12:101116807 C G 0.271663 -1.9941e-05
12:101133748 C A 0.528030 9.9718e-06
12:101133912 A G 1.315150 4.0298e-06
12:101134303 G A 0.266227 3.2842e-05
12:101135122 G T 0.023833 2.8017e-05
12:101138872 T G 0.036208 -1.0003e-05
12:101165092 G A 0.374630 8.2705e-07
12:101183816 T C 0.157650 1.1234e-05
12:101189927 T C 0.888530 -3.7961e-05
12:101194707 T C 0.167611 4.7486e-05
12:101195039 T C 0.021619 1.8687e-05
12:101197227 T G 0.159050 1.1725e-05
12:101214113 T C 0.257917 -3.3981e-05
12:101219768 T C 0.132729 1.8222e-05
12:101224738 C G 0.035399 -2.3993e-05
12:101229913 C T 0.078811 1.1032e-05
12:101232342 G A 0.255466 -2.6734e-05
12:101233939 G T 1.615473 -1.2195e-05
12:101238131 T G 0.038404 5.5849e-06
12:101239171 T G 0.406850 3.9431e-05
12:101239955 G A 0.085951 -2.3861e-05
12:101243741 C A 0.111065 3.6046e-06
12:101247800 A G 0.049505 -2.0922e-05
12:101263261 G A 0.820394 -4.0811e-05
12:101265797 G A 0.026627 2.2826e-05
12:101279396 G A 0.071712 -1.3125e-05
12:101280321 A C 0.636654 -2.3284e-06
12:101286637 A G 0.132073 -8.8625e-06
12:101290034 G A 0.041338 -6.3991e-06
12:101295602 G C 0.138988 -9.3712e-06
12:101304252 T C 0.396790 2.1700e-05
12:101311373 C A 0.107349 4.4205e-06
12:101336201 C G 0.113408 -5.2025e-07
12:101337995 T C 0.587734 -1.4594e-05
12:101344076 C T 0.046132 2.2961e-06
12:101345534 A G 0.714272 -8.3274e-06
12:101349672 A G 0.104079 8.2499e-06
12:101353324 T C 0.247884 -4.5389e-06
12:101372818 T C 0.108352 -2.6823e-06
12:101375921 A G 0.064627 9.2324e-06
12:101376651 G A 0.146141 1.9757e-05
12:101380993 T C 0.064440 -2.1538e-05
12:101381132 C A 0.349981 1.2531e-05
12:101385200 C T 0.274386 1.4860e-05
12:101385999 T C 0.191090 -1.5597e-05
12:101386469 C T 0.329813 3.2345e-05
12:101388191 A G 0.178436 -4.6846e-07
12:101392678 A G 0.026981 3.5318e-06
12:101393368 G A 0.153485 9.7722e-06
12:101401753 A C 0.576076 -1.1736e-04
12:101410868 A G 0.155042 -2.2732e-05
12:101411739 T C 0.215032 1.3302e-05
12:101416111 T C 0.054407 1.1299e-05
12:101419944 G A 0.060197 -2.7054e-05
12:101432985 C A 0.771056 -7.4730e-05
12:101438706 C T 0.055081 -6.0740e-06
12:101440714 C T 0.235808 2.0808e-05
12:101444257 T C 0.142731 1.9354e-05
12:101446956 G C 0.582271 2.6884e-05
12:101447641 G A 0.542193 -3.3955e-05
12:101458649 T C 0.054061 -2.6368e-05
12:101460409 A G 0.478369 -2.7550e-05
12:101461888 G T 0.607011 1.9514e-05
12:101463291 A G 1.237280 -2.6452e-05
12:101469085 A C 0.040298 -4.0601e-05
12:101470320 A T 0.033617 -5.3490e-06
12:101473243 G T 0.209477 2.0696e-05
12:101473627 T C 0.493134 -1.0378e-06
12:101479456 C G 0.041281 -5.8083e-06
12:101479660 G C 0.178623 -8.0628e-06
12:101480063 A G 0.034801 6.5766e-06
12:101484865 C G 0.143765 2.0260e-05
12:101491048 C T 1.844312 -9.9105e-06
12:101510371 G T 1.573145 3.1179e-05
12:101513689 A C 1.965216 2.1359e-05
12:101520689 G A 0.314314 -6.5868e-06
12:101524071 A G 0.032176 -7.5072e-06
12:101528880 T C 0.115138 1.4849e-05
12:101532650 C G 0.047866 -8.8477e-08
12:101536053 A G 0.813122 -1.2120e-05
12:101550763 T G 0.325101 -1.7890e-06
12:101552592 T C 0.026787 1.3269e-05
12:101553241 A C 0.026461 1.4927e-05
12:101560328 A C 0.411467 -1.2190e-05
12:101561811 G A 0.069445 -1.9967e-05
12:101565345 C G 0.061452 -3.0787e-05
12:101573812 G A 0.081847 -2.6746e-05
12:101575267 G A 0.114744 7.0120e-06
12:101579713 G A 0.029667 -2.6067e-06
12:101587518 T C 0.408699 -9.7979e-06
12:101595385 A G 0.839015 2.2923e-06
12:101595830 A G 0.025046 1.8008e-06
12:101599869 T G 0.247799 -5.3303e-06
12:101603524 A C 0.025125 -2.7745e-06
12:101606616 G A 0.025509 1.0815e-05
12:101609824 G A 0.025342 9.5384e-06
12:101611038 C T 0.413095 3.8651e-06
12:101613848 C G 0.070601 -3.7501e-06
12:101614403 T C 0.553127 -7.1272e-06
12:101615504 C T 0.172725 -3.4210e-06
12:101620262 T A 0.122254 5.8490e-06
12:101624631 G A 0.380505 8.6240e-06
12:101630449 G C 0.143010 -6.8562e-06
12:101631559 T G 1.295247 -1.0804e-05
12:101631986 T C 0.131284 5.1251e-07
12:101637517 G A 0.395988 3.6919e-05
12:101639194 G A 0.751796 8.6016e-05
12:101639841 C T 0.277844 1.0024e-05
12:101639901 G A 0.041053 2.4942e-05
12:101642777 G A 0.025652 5.6242e-06
12:101644480 T C 1.867261 1.2878e-05
12:101648354 T C 0.374511 -7.5081e-06
12:101650887 T C 0.046544 -8.7580e-06
12:101654560 C T 1.496796 -2.0490e-05
12:101659145 A G 0.142293 -5.0413e-06
12:101667770 G T 0.044599 -1.4436e-05
12:101667816 T C 0.169685 -3.2693e-06
12:101668600 C T 0.026250 2.6372e-05
12:101674285 C G 1.651627 -8.7744e-06
12:101677048 T C 0.033947 -1.8148e-05
12:101677221 T C 0.041913 -1.3269e-05
12:101679658 A G 0.039006 5.8075e-06
12:101680131 C T 0.024656 8.5594e-06
12:101693534 G C 0.380444 4.0022e-06
12:101694282 G A 0.042715 6.7829e-06
12:101702045 A G 0.067622 8.5201e-06
12:101706871 A G 0.071342 -9.6947e-06
12:101713590 A G 0.783662 1.0481e-05
12:101713796 C T 0.325516 -2.1168e-06
12:101720099 C T 0.065457 -2.5911e-05
12:101721867 G T 0.064661 4.3399e-05
12:101723239 C T 0.258074 6.6664e-06
12:101733727 G A 0.027926 5.1792e-07
12:101750386 A G 0.022932 1.7071e-05
12:101750814 A T 1.974991 5.6986e-06
12:101751810 G A 0.067177 -2.0931e-05
12:101753954 A G 0.455610 1.2125e-05
12:101754703 C T 0.041366 8.3701e-06
12:101758718 G C 0.206808 2.8304e-06
12:101761561 A G 0.041342 1.2923e-05
12:101761753 G A 0.021834 3.0551e-06
12:101772043 T G 0.083479 2.2116e-05
12:101773756 A C 0.065185 8.8460e-06
12:101776996 C G 0.333206 -9.1565e-06
12:101781687 G A 0.743259 -2.0452e-06
12:101787794 T C 0.053938 -2.1178e-06
12:101789657 C T 0.494287 3.0811e-06
12:101794438 A G 0.088113 -1.5876e-05
12:101798357 C T 0.897611 7.7467e-06
12:101799271 T C 0.129159 2.1895e-05
12:101804449 C T 0.248955 8.5749e-08
12:101815474 G A 1.614719 1.7946e-05
12:101825294 C T 0.378720 -2.3031e-05
12:101826083 T C 0.766238 -1.1717e-06
12:101827043 T C 0.041060 1.9029e-05
12:101832092 A G 0.661480 4.0856e-06
12:101832573 G A 0.091275 -2.1562e-05
12:101832924 C T 1.910823 -7.7755e-07
12:101844707 T C 0.349250 7.9004e-05
12:101856596 G A 0.343491 1.4320e-04
12:101857300 C T 0.289974 5.8114e-05
12:101859507 T C 0.288805 5.3793e-05
12:101859711 G A 0.241999 4.4142e-05
12:101861359 A G 0.102369 4.4781e-06
12:101861406 A G 1.679818 4.9285e-05
12:101867367 T C 0.038462 1.5010e-05
12:101867695 A G 0.050671 -3.6018e-05
12:101868843 A C 1.337657 2.8750e-05
12:101871006 A G 0.070434 6.2911e-06
12:101872333 T C 0.052160 2.3411e-05
12:101873990 T G 0.034950 4.1755e-05
12:101876301 T C 0.214984 2.6430e-05
12:101880128 G A 0.072573 7.0315e-06
12:101885699 T C 0.107941 3.3313e-05
12:101889295 G A 0.020287 -1.4511e-05
12:101893726 G A 1.051514 -4.9798e-06
12:101895763 G A 0.048434 4.8515e-06
12:101901731 T C 0.043807 1.9995e-05
12:101908388 G A 0.119266 1.0348e-05
12:101912241 G T 0.949373 2.0751e-05
12:101918890 C A 0.036283 3.0110e-05
12:101918978 G A 0.075044 2.4917e-06
12:101922402 C T 0.047441 6.3631e-06
12:101922534 A G 0.111759 1.5812e-05
12:101928184 C A 1.666664 4.7412e-06
12:101928424 T G 0.256109 -2.2065e-05
12:101933916 G T 1.067473 -3.2087e-05
12:101938066 C T 0.349158 4.5195e-06
12:101942474 C A 0.028467 5.6810e-06
12:101947566 C T 0.141694 1.7446e-05
12:101949780 A G 1.222753 -3.6196e-06
12:101950397 A G 0.153692 -9.6653e-06
12:101951083 T C 0.108869 1.1092e-05
12:101951134 T C 0.291423 -1.0678e-05
12:101953063 T C 0.029531 -2.5340e-05
12:101957902 T C 0.029381 9.1625e-06
12:101961073 C T 0.037167 1.0033e-05
12:101962304 A C 0.047842 1.2389e-05
12:101962730 G A 0.242499 -9.4707e-06
12:101966013 G A 1.003971 1.3882e-05
12:101966252 C T 0.727419 1.8225e-05
12:101971560 G A 0.028338 2.1054e-06
12:101975297 C T 0.026814 5.6892e-06
12:101976313 A G 0.052554 2.2620e-05
12:101976753 C T 0.066218 1.8188e-05
12:101986466 C G 0.024751 7.5972e-06
12:101988015 G A 0.022208 1.4409e-05
12:101988179 T C 0.090575 9.9528e-06
12:101988525 T C 0.784115 1.1845e-05
12:101988639 A G 0.049906 3.0671e-05
12:101990975 A C 1.016958 -1.1741e-05
12:101993033 C T 0.041525 1.1569e-05
12:101994632 G A 0.069047 2.6659e-05
12:101998300 G A 0.304590 -1.6830e-05
12:102002791 T C 0.028341 3.9278e-05
12:102004488 A G 0.031486 1.8366e-05
12:102004876 C G 0.143965 -1.8376e-05
12:102009606 G T 0.037891 3.3481e-06
12:102009916 T C 0.270136 -2.6873e-05
12:102010753 A G 0.023605 -7.9287e-06
12:102014608 A G 0.174540 -2.8385e-06
12:102015191 T C 0.337252 -1.7860e-05
12:102016173 G A 0.040635 4.5096e-07
12:102016735 T G 0.888683 -1.0485e-04
12:102019228 A G 0.036303 -2.5601e-05
12:102020446 C T 0.250536 -2.3076e-05
12:102026397 G A 0.027705 3.8922e-06
12:102026910 C G 0.412177 2.9225e-07
12:102028408 C T 0.031904 5.1237e-07
12:102031475 A G 0.071196 3.5609e-05
12:102032930 A G 0.100999 -3.2112e-05
12:102045163 G C 0.310013 3.2629e-06
12:102054418 G A 1.886351 1.2012e-05
12:102057166 C T 1.454998 1.8376e-05
12:102057427 A G 0.034614 -3.2817e-06
12:102059800 C T 0.043130 -8.4715e-06
12:102061970 A C 1.750297 2.7044e-05
12:102063174 G A 0.575019 -1.4139e-05
12:102078094 C G 0.698191 -3.6829e-05
12:102080173 G A 0.047842 -1.2801e-05
12:102080547 A G 0.072440 -1.7315e-05
12:102080589 A G 0.076404 -4.9444e-06
12:102081450 A G 1.529182 9.8732e-07
12:102084601 G C 0.102069 -1.2473e-05
12:102084710 G C 1.173360 1.5743e-05
12:102089999 A G 1.178888 1.9682e-05
12:102090668 G A 0.024972 -6.6511e-06
12:102091068 G T 0.173969 1.0467e-05
12:102094359 G A 0.154964 1.3915e-05
12:102095178 G A 1.054261 3.6242e-06
12:102096831 T C 0.155753 -1.8550e-05
12:102097141 A G 0.578364 1.0227e-05
12:102107625 G A 0.103667 -6.6437e-06
12:102108345 C T 0.583719 1.2320e-05
12:102115289 G T 0.096790 -8.6759e-06
12:102118873 T G 1.919383 2.3507e-05
12:102134964 A G 0.062880 1.0019e-05
12:102158764 A G 0.029633 -5.6394e-06
12:102163034 C T 1.018162 6.9929e-06
12:102165424 G A 0.111188 -1.0621e-05
12:102170777 T C 0.384982 1.6774e-05
12:102171080 T C 0.040206 -7.6427e-06
12:102172889 C T 0.085132 4.1848e-06
12:102172916 T C 0.126739 -7.1303e-06
12:102176178 G T 0.051589 -9.2679e-06
12:102177321 C G 0.578286 1.3129e-05
12:102183938 A C 0.197149 2.7315e-06
12:102184071 T C 1.910030 2.5226e-05
12:102190521 T C 0.020508 2.4358e-05
12:102194591 A G 0.242384 1.0589e-05
12:102196102 T G 0.029038 -2.8078e-06
12:102204575 C T 0.020294 -9.5232e-06
12:102217720 A C 0.575379 -1.9707e-05
12:102219619 T C 0.400489 1.9470e-05
12:102224436 T C 0.239188 1.1252e-06
12:102234083 A G 0.064318 -2.3425e-05
12:102241334 T C 0.099163 4.2434e-07
12:102249438 G C 0.189034 -1.5046e-05
12:102252559 G T 0.167713 -4.0797e-06
12:102274615 C A 0.600463 1.2999e-05
12:102275602 A C 0.254300 -1.1573e-05
12:102288465 G A 0.041355 -2.3159e-06
12:102288952 T G 0.872836 3.3440e-06
12:102294655 G A 0.141667 -6.9135e-06
12:102300347 C T 0.220162 2.6892e-07
12:102313337 A G 0.030381 1.3975e-06
12:102317141 T C 0.324887 1.1873e-05
12:102320073 A C 0.130016 -2.4971e-05
12:102320113 G C 0.039401 -1.0719e-05
12:102321792 A C 1.592280 -3.5767e-06
12:102323267 C G 0.193083 -1.0517e-06
12:102326436 G A 0.164521 6.6388e-06
12:102326532 G A 1.127266 5.0832e-07
12:102331317 C A 1.725604 6.6413e-06
12:102334068 A G 0.039458 3.5108e-06
12:102334769 T C 0.097939 2.0672e-05
12:102335627 C T 1.726511 9.4873e-06
12:102338861 G A 0.087668 -3.0067e-05
12:102339295 A G 0.298593 -2.9619e-06
12:102343910 C T 0.034348 1.3136e-05
12:102345597 A C 0.041440 -2.0572e-05
12:102346530 C T 0.248660 -6.4326e-06
12:102346684 A G 0.601680 2.1147e-05
12:102347729 G A 0.094117 7.0834e-06
12:102349653 C T 0.032125 1.3904e-05
12:102352883 T G 1.781065 3.8735e-06
12:102359040 T G 0.044959 -1.1743e-06
12:102361984 A G 0.058990 -1.4094e-06
12:102367168 G A 0.986962 1.1423e-05
12:102367931 T C 0.046442 7.1746e-06
12:102372442 A G 0.190295 -1.7716e-05
12:102376027 A G 0.543380 6.1459e-06
12:102376486 T C 0.068809 3.3696e-05
12:102377511 G A 0.038282 9.8903e-06
12:102388453 G A 0.038517 -1.2222e-05
12:102402664 C T 0.062145 2.0947e-06
12:102405335 T C 0.093675 -4.3031e-06
12:102405424 T G 0.035552 -9.2813e-06
12:102407746 C T 0.084979 -5.7658e-06
12:102415256 C T 0.404708 -6.1623e-06
12:102416312 A G 0.137298 -1.3756e-05
12:102433811 C T 1.751221 1.2655e-06
12:102456252 G A 0.123475 3.0786e-05
12:102456643 C T 0.044534 7.6102e-06
12:102489302 G A 0.429755 -5.6793e-06
12:102493202 G T 0.083982 1.0976e-06
12:102513531 C G 0.026767 1.7142e-06
12:102514222 A G 0.057073 -2.2749e-05
12:102514633 A C 0.051786 8.3757e-06
12:102516835 G T 0.230063 5.1787e-06
12:102531054 G A 0.387308 3.7788e-05
12:102558544 C G 0.435262 -9.2883e-06
12:102570701 G A 0.022588 -1.9205e-05
12:102597702 A C 0.960538 -1.8665e-06
12:102599892 T C 0.402502 -8.4839e-06
12:102600598 C T 0.238487 3.8240e-06
12:102611541 A C 0.241486 8.7616e-06
12:102624224 A G 0.043797 2.5288e-06
12:102629184 T C 0.165095 1.8705e-05
12:102629505 A C 0.081773 -1.3391e-05
12:102644317 G A 0.044606 1.3430e-05
12:102651107 A G 0.023826 -2.1851e-05
12:102653727 G A 0.059714 -1.8025e-05
12:102654076 T G 0.081422 -2.3496e-06
12:102654572 A G 1.010312 -6.5334e-06
12:102674637 G A 0.085669 1.2206e-05
12:102683557 A G 0.078689 2.2821e-05
12:102713898 A G 1.609445 -3.2089e-05
12:102715235 A G 0.290695 -4.0119e-06
12:102716172 T C 0.039870 4.1947e-05
12:102720294 A G 0.040733 -9.1676e-06
12:102724099 T C 0.075687 1.6347e-05
12:102727830 G T 0.043538 2.0664e-05
12:102744489 C T 0.246038 -1.2176e-05
12:102751205 A C 0.090490 8.0108e-06
12:102757006 T C 0.554797 7.5670e-06
12:102765836 C T 0.029398 -3.1890e-06
12:102767660 T C 0.026464 -1.7087e-05
12:102767892 A G 0.992211 2.8990e-06
12:102768716 G A 0.039180 4.9232e-06
12:102778036 A G 0.034580 2.7108e-06
12:102779962 G A 1.872037 -2.3157e-05
12:102785396 A G 0.042936 1.2611e-05
12:102792314 C T 0.052517 -1.5787e-06
12:102799598 G A 0.030850 4.3237e-06
12:102801528 C A 0.047842 -7.6292e-06
12:102820387 A G 0.030626 3.6850e-06
12:102829403 A G 0.033872 -1.0174e-05
12:102844587 A C 0.027314 7.5235e-06
12:102845393 A G 0.048716 1.8483e-06
12:102856647 G A 0.469981 -1.9313e-05
12:102857379 T C 0.061768 -1.0698e-05
12:102863123 C T 0.062734 1.3861e-05
12:102864425 A C 0.283950 -6.4597e-06
12:102868653 C T 0.031418 6.2828e-06
12:102874807 T G 0.021490 -2.7388e-05
12:102875569 G A 1.695763 1.3569e-06
12:102889497 T C 0.078604 -8.4109e-06
12:102899704 T C 1.710590 1.1209e-05
12:102906828 G A 0.043504 -4.0602e-06
12:102912558 A G 1.686604 7.6451e-06
12:102914746 C A 0.051314 1.1415e-05
12:102916294 A G 0.030207 -4.3986e-06
12:102921871 A G 0.038017 2.0489e-06
12:102922986 C G 0.442732 -1.7110e-05
12:102928704 C T 0.063587 -4.8845e-06
12:102929883 A G 1.677959 1.2751e-05
12:102931846 T C 0.094131 -1.3357e-05
12:102942969 C T 0.400989 -3.1198e-05
12:102946220 A C 0.177172 -1.0643e-05
12:102948385 A G 0.040580 -9.8424e-06
12:102949647 C T 1.696141 1.8749e-05
12:102950314 T C 0.126966 -2.5992e-05
12:102953076 C T 0.289706 -1.4775e-05
12:102953895 A C 1.654775 1.7636e-05
12:102956326 A G 0.050481 -2.0450e-06
12:102957182 G A 0.059650 -7.0606e-06
12:102963550 T C 0.881142 1.0906e-05
12:102963694 A G 0.023581 -1.6393e-05
12:102965825 G A 0.652259 -7.5209e-06
12:102966983 T C 0.359487 5.1015e-06
12:102974185 G A 0.047305 -3.7520e-05
12:102983914 A G 1.204306 4.6213e-06
12:102989266 G A 0.137737 1.9634e-06
12:102996949 G T 0.169502 -1.6161e-06
12:102997222 C T 0.054883 4.8722e-06
12:103009277 G A 0.038163 -1.9235e-05
12:103018928 T C 0.081504 1.9808e-05
12:103021102 A G 1.790098 9.0204e-06
12:103024206 A G 1.808604 1.2178e-05
12:103038156 C T 0.045173 4.4505e-06
12:103053067 G A 0.218976 -7.5608e-06
12:103064395 T G 0.770532 -1.5154e-05
12:103071761 C T 0.475788 2.1245e-05
12:103073093 A C 0.989155 -8.2873e-06
12:103081602 G A 0.227316 3.4846e-09
12:103083708 C A 1.604434 1.1953e-05
12:103087797 A G 0.031085 -2.3844e-06
12:103097322 T C 0.025437 -1.7493e-05
12:103099638 T C 0.159367 1.4388e-05
12:103103035 A G 0.053309 1.0653e-05
12:103106701 T C 0.815352 2.8816e-05
12:103113946 G A 0.057634 -1.9039e-05
12:103116187 T C 1.671621 4.1284e-05
12:103117306 C T 0.035651 9.7374e-06
12:103117674 A G 0.608388 8.1195e-06
12:103119509 A C 0.075282 3.4100e-05
12:103121884 A G 0.205883 2.6874e-05
12:103123906 G A 0.790551 -1.8337e-05
12:103125461 C T 0.167683 -1.3890e-05
12:103129886 T C 0.090201 -2.8721e-05
12:103130679 A G 0.085526 -4.3445e-05
12:103138402 T C 0.098085 8.8494e-06
12:103140176 T C 0.049957 9.8049e-06
12:103140344 T C 0.216837 1.5608e-06
12:103140755 T C 0.119606 -1.0391e-05
12:103153508 G A 0.110848 -2.1662e-05
12:103153663 G A 0.230022 -6.6349e-06
12:103154541 A G 0.725420 9.9973e-06
12:103154985 G A 1.066575 3.5942e-06
12:103157004 A G 0.060218 5.7585e-06
12:103158073 G A 0.248588 2.0340e-05
12:103159604 G A 0.133698 4.8714e-07
12:103161721 C T 0.020766 8.9960e-07
12:103162261 G A 0.047244 7.2354e-06
12:103165648 T C 0.352942 -7.3144e-06
12:103167156 G A 0.110134 -5.2497e-06
12:103173516 G A 0.290834 6.8108e-06
12:103178176 C T 0.098024 -1.4485e-05
12:103182904 T C 0.040030 -2.9248e-07
12:103186129 T C 0.040954 -5.2996e-06
12:103186154 C A 0.030296 -1.2708e-05
12:103191135 A G 0.040764 -8.6493e-06
12:103201779 A G 0.042654 -1.0828e-06
12:103205874 A G 0.038469 -4.3717e-06
12:103205977 C T 0.614776 9.0222e-06
12:103209642 T C 0.050549 5.6490e-06
12:103210985 A G 0.089082 -1.9783e-05
12:103211059 A G 0.926112 2.3237e-05
12:103214950 A C 0.095946 2.1205e-05
12:103233031 A G 0.052449 -1.9044e-05
12:103236979 T C 0.055784 -4.9790e-06
12:103240452 C A 0.353765 1.9539e-05
12:103248272 G A 1.220914 8.3795e-06
12:103260819 C T 0.447627 1.5016e-05
12:103265199 A G 0.092587 1.4412e-05
12:103266870 A C 0.040794 -8.4534e-06
12:103275235 T C 0.049926 2.7225e-06
12:103280833 G A 0.055519 4.1723e-06
12:103283499 G A 0.106000 5.0521e-05
12:103283972 G A 1.451500 1.9750e-05
12:103301176 C A 0.282359 -2.8447e-05
12:103305045 C T 0.074653 3.1229e-06
12:103322170 G A 1.965274 -1.6134e-06
12:103342081 A G 0.147467 3.2790e-05
12:103342649 G T 0.098656 1.0183e-05
12:103344133 T C 0.918642 2.1865e-05
12:103345093 T C 0.584984 -1.3116e-05
12:103347519 G T 0.111405 3.2102e-06
12:103352649 G C 0.110712 1.0657e-06
12:103354773 T C 1.168104 2.0600e-05
12:103355763 A G 0.111650 4.7820e-06
12:103370680 G T 0.214770 -1.4041e-05
12:103374573 C T 0.240296 -1.7563e-05
12:103377241 T C 0.246093 2.6604e-05
12:103378093 G T 1.920862 3.4578e-05
12:103382187 G A 0.049539 1.2884e-05
12:103394045 G A 0.061938 2.6329e-05
12:103399967 A C 0.050028 -5.7894e-06
12:103406064 A G 0.062482 2.2632e-05
12:103406235 G A 0.127160 1.2750e-05
12:103408537 C T 0.633560 1.1042e-05
12:103419041 G A 0.246419 5.9964e-05
12:103421153 T C 0.116526 3.4712e-05
12:103425681 G A 1.791492 6.0252e-05
12:103426798 C G 0.039353 2.7536e-05
12:103430334 A C 0.091666 3.1095e-06
12:103437676 A G 0.023523 3.2583e-08
12:103444767 A G 0.036327 1.4334e-06
12:103445655 C T 0.308123 1.3687e-05
12:103473206 T C 0.395600 2.1249e-05
12:103483094 G A 0.961171 7.1467e-05
12:103485848 C A 0.051535 -1.7419e-05
12:103492402 G T 0.115397 -3.5421e-05
12:103495151 C T 0.945361 6.0514e-05
12:103510349 G A 0.174445 1.1384e-05
12:103529601 T C 0.581455 1.3370e-05
12:103533984 T C 0.027841 2.3729e-05
12:103541943 T C 0.457205 3.9484e-05
12:103543694 G T 0.282644 3.3420e-05
12:103553081 A G 0.052194 -6.2245e-06
12:103558047 C T 0.148185 -3.3883e-06
12:103563372 C T 0.993347 8.7807e-06
12:103566264 T C 0.051484 8.1068e-06
12:103567245 T C 0.097956 -3.7910e-05
12:103578764 A C 0.038353 3.8232e-05
12:103592778 T C 0.894939 -1.5277e-05
12:103595925 T G 0.081314 4.4185e-06
12:103608767 T C 0.837743 -1.5328e-05
12:103610067 C T 0.115407 1.9179e-05
12:103611551 G A 0.065188 1.4901e-05
12:103611777 T C 0.053316 -2.2708e-05
12:103614913 G A 0.694495 -3.4788e-05
12:103615323 G A 0.953150 7.3342e-06
12:103615749 G A 0.043603 -9.8211e-06
12:103619205 A C 0.023680 6.3753e-06
12:103619706 A G 0.031496 4.8615e-06
12:103623089 A G 0.077978 -3.1265e-06
12:103629697 G A 0.082799 -4.0436e-06
12:103630724 A G 0.028361 -2.6426e-06
12:103633615 T A 0.365331 1.6016e-05
12:103638472 G T 0.147800 2.2033e-05
12:103645576 A G 0.479300 -3.6021e-05
12:103658540 C T 0.496034 5.3933e-05
12:103666272 G A 0.139284 8.3680e-06
12:103666931 C T 0.069856 -2.0405e-05
12:103677691 A G 0.068598 -3.5175e-06
12:103684673 A G 0.156490 -2.8398e-05
12:103693810 C A 0.036286 2.2873e-05
12:103696182 G T 0.315225 8.2884e-06
12:103718256 T G 0.058861 -1.1376e-05
12:103719170 G A 0.033573 -5.5210e-06
12:103722537 T C 0.141266 4.3394e-05
12:103731823 A G 0.694608 4.8049e-05
12:103736499 T C 0.121843 1.4530e-05
12:103738268 C T 0.183329 -1.8760e-05
12:103746378 A G 0.144802 -2.1694e-05
12:103746514 G A 0.190863 2.5347e-05
12:103747921 T C 0.032108 -2.6526e-05
12:103767871 A G 0.360575 5.6946e-06
12:103769619 A C 0.038353 -3.2315e-07
12:103773440 A G 0.049342 -9.4877e-07
12:103776489 A G 0.383381 -7.1865e-06
12:103777467 C T 1.369483 -2.1596e-05
12:103780992 T C 0.152193 1.0141e-05
12:103790571 A G 0.170691 4.3736e-06
12:103793051 C T 0.069917 -4.1748e-06
12:103795425 T C 0.033985 -1.1157e-05
12:103801819 A G 1.681848 -1.0359e-05
12:103804210 T C 0.053999 -1.2836e-05
12:103836077 T G 0.049668 3.3474e-05
12:103837154 C T 0.275668 1.7526e-05
12:103842403 A G 1.407204 -2.7390e-05
12:103848302 G T 0.050906 2.8978e-06
12:103861054 G A 0.094420 -3.2212e-05
12:103866497 T G 0.318771 6.7822e-06
12:103866808 A C 0.157252 -1.9208e-06
12:103871765 T C 0.047703 9.3626e-06
12:103872172 G T 1.365995 -1.5160e-05
12:103877180 A G 0.065909 -2.6513e-05
12:103887477 G A 1.372236 -1.6913e-05
12:103888475 A G 0.115662 -1.1353e-05
12:103888931 T C 1.958590 4.6940e-07
12:103893494 G T 0.192614 1.2259e-05
12:103895792 A G 1.653198 -7.4707e-06
12:103897934 T C 0.061775 1.8069e-05
12:103898000 A C 0.044857 -1.1113e-05
12:103900225 C T 0.114421 -2.4019e-05
12:103901502 T C 0.257917 -5.2764e-06
12:103903105 A G 0.132875 7.7338e-07
12:103907408 T A 0.614651 2.4225e-05
12:103912187 C T 0.053823 -1.1994e-05
12:103912506 C T 0.287129 3.6395e-06
12:103913955 G A 0.042032 -2.0249e-05
12:103922646 T C 0.575886 -2.4986e-05
12:103926966 C T 0.191182 -2.1203e-05
12:103928001 T G 0.436908 3.8810e-07
12:103940262 G A 0.374970 2.1799e-05
12:103945012 A G 0.732420 -7.4476e-06
12:103946655 C T 0.181972 -3.8208e-06
12:103948750 A G 0.349322 4.7507e-06
12:103953249 C T 0.811470 -9.1473e-06
12:103960213 G C 0.057287 -3.7748e-06
12:103973841 G A 0.995312 -2.2798e-05
12:103976244 A G 0.092387 -1.1667e-05
12:103977199 C G 0.069832 -1.6636e-06
12:103983643 A G 0.048376 1.1835e-05
12:103991954 C G 0.051263 -3.4743e-05
12:103997143 A G 0.171997 -7.1041e-06
12:103997282 T C 0.049461 6.1537e-06
12:103997619 T G 0.414367 -4.0079e-07
12:103998133 T C 0.025295 -5.2049e-06
12:104013662 G A 0.034471 2.7007e-06
12:104022088 A G 1.145546 -1.7955e-06
12:104023304 A C 0.266091 8.1330e-06
12:104026873 C G 0.038636 -2.1223e-05
12:104028293 A G 0.048277 -2.0412e-05
12:104034542 G A 0.047064 -1.7737e-07
12:104034904 T C 0.041457 1.4895e-05
12:104040968 G A 0.397208 -6.4511e-06
12:104046149 C T 0.082939 -2.6479e-05
12:104048454 A C 0.160995 -2.0652e-06
12:104049941 A C 0.294941 5.2115e-06
12:104051298 A C 1.640744 -5.0949e-06
12:104051927 A G 0.197625 -6.7314e-06
12:104053109 T C 0.047975 1.2057e-06
12:104058780 T C 1.145499 -1.3110e-05
12:104060741 G A 0.056162 -8.7735e-06
12:104064002 A G 0.055818 3.1593e-05
12:104064574 A G 0.046748 -1.3380e-05
12:104065431 T C 0.361245 1.2131e-05
12:104066867 A G 0.056311 1.3340e-05
12:104067524 A G 0.046697 -8.2047e-06
12:104069795 A G 0.051851 -8.9554e-06
12:104070462 G A 0.055526 1.2807e-07
12:104070775 T C 0.164752 5.5310e-07
12:104074151 G A 0.815808 1.1394e-05
12:104077779 T C 0.046003 1.0599e-05
12:104080773 A G 0.087736 -1.2170e-05
12:104080975 C T 1.937096 2.0299e-05
12:104081723 T C 0.333699 1.7092e-05
12:104088014 A G 0.142517 -1.1718e-05
12:104091734 G A 0.793944 1.2830e-05
12:104092538 T C 0.066803 -1.4008e-05
12:104092996 C T 0.587030 5.1110e-07
12:104094133 T C 1.038092 8.5639e-06
12:104097496 A G 0.072443 -9.0040e-06
12:104097499 C T 0.022949 7.8044e-06
12:104097605 A C 0.103256 1.5158e-05
12:104099544 A C 0.609442 9.3252e-06
12:104102036 A G 0.105044 -1.7508e-05
12:104103056 C T 0.253593 -1.0939e-05
12:104109497 C T 0.297804 -6.6775e-06
12:104110681 T C 0.139206 9.8897e-06
12:104115293 C G 0.115053 7.8995e-06
12:104116134 C T 0.173558 -1.4634e-05
12:104124018 C A 0.079644 -1.7493e-05
12:104124061 G A 1.378319 -1.7487e-05
12:104127353 A G 0.079141 -1.5241e-05
12:104128666 C T 0.339105 -1.0360e-05
12:104129523 A C 1.115730 -4.4915e-06
12:104130510 G A 1.638997 1.4325e-05
12:104131155 A G 0.306640 2.8175e-05
12:104132020 T C 0.294027 1.9279e-06
12:104132683 C T 0.470501 -1.7912e-05
12:104133980 C T 0.186385 -2.4228e-05
12:104134880 A G 1.636046 -3.6281e-06
12:104135083 A G 1.493879 -5.7377e-07
12:104136289 A G 0.069322 -7.0979e-06
12:104137097 A G 0.191447 -3.8250e-06
12:104138918 T C 0.477893 9.9153e-06
12:104138980 A G 0.024788 5.1618e-06
12:104139034 A C 0.121421 -1.5712e-05
12:104139649 T C 0.596563 5.6928e-06
12:104140517 G A 1.122091 -2.8466e-05
12:104143697 G A 0.085509 7.0861e-06
12:104145103 T C 0.062040 -7.8593e-07
12:104145546 T C 1.869165 -1.4077e-05
12:104146156 C T 0.038085 -6.4435e-06
12:104146343 A G 0.179854 -8.8651e-06
12:104153004 G C 0.523783 1.6286e-05
12:104161253 T C 0.206417 -4.6431e-06
12:104162729 T C 0.111494 8.4706e-06
12:104166243 T C 0.576838 -1.9304e-06
12:104166529 A C 0.475370 -3.6446e-06
12:104168087 G A 1.396362 -7.8780e-06
12:104174939 A G 0.105717 -1.6556e-05
12:104178810 T G 0.041464 -3.0418e-05
12:104180852 A G 0.029300 -4.7740e-06
12:104181612 G A 0.049835 -3.1720e-06
12:104190854 T C 0.474163 5.3475e-06
12:104192824 G C 0.477029 7.8115e-06
12:104196501 T G 0.278065 -1.9105e-05
12:104202538 G A 1.778872 1.5374e-05
12:104208868 T C 0.451575 2.5781e-05
12:104226437 G A 0.070247 1.4526e-05
12:104227661 G A 0.071757 -1.5709e-06
12:104233766 T C 0.047264 -3.3775e-06
12:104235779 T C 0.174496 -8.8686e-07
12:104241272 T C 0.401978 9.6610e-07
12:104245046 A G 0.244376 1.2680e-05
12:104251424 A G 0.603621 1.8398e-05
12:104253915 G T 0.786753 4.1416e-05
12:104254871 T C 0.039764 -6.0420e-06
12:104254932 A G 0.657070 -1.3240e-05
12:104260208 T C 0.505061 -5.0133e-06
12:104260287 C T 0.284555 -1.1383e-05
12:104264868 T C 0.040550 -4.4424e-06
12:104274572 C T 0.644382 1.5883e-05
12:104278528 G A 0.557707 -2.6976e-05
12:104289592 C T 1.110124 2.7106e-05
12:104294275 A G 0.284912 -1.0207e-05
12:104298737 C T 0.249204 -1.0393e-05
12:104302519 C T 0.194307 -5.2888e-06
12:104303172 G A 0.128350 -1.0491e-05
12:104309383 T C 0.248282 -8.8744e-06
12:104318172 G A 1.480541 -1.1969e-05
12:104320209 A G 0.282270 -1.0739e-05
12:104322144 C T 1.174727 -1.1632e-05
12:104323242 T C 0.039887 1.4038e-05
12:104325902 T C 0.029956 1.6018e-05
12:104328115 G T 0.024078 -7.9750e-07
12:104329433 T C 0.212363 1.7627e-05
12:104330476 A C 0.133426 -1.9109e-05
12:104330631 A G 0.046377 -2.6398e-06
12:104334800 G A 0.043752 -3.7978e-05
12:104343170 T C 0.294404 1.8611e-06
12:104345384 A G 0.032424 3.1142e-05
12:104348430 G A 0.606059 7.4580e-06
12:104348482 G A 1.763114 4.6639e-07
12:104351332 G C 0.032502 9.2356e-06
12:104354290 T C 0.385621 -6.0061e-06
12:104363181 G A 1.471341 -1.4335e-06
12:104370472 C T 0.203860 -7.2926e-06
12:104371429 C T 0.027035 -1.3893e-05
12:104373368 C T 0.237440 8.1038e-06
12:104375838 C T 0.145166 1.1272e-05
12:104376693 A G 0.033413 3.2226e-05
12:104378529 T C 0.033709 2.2592e-06
12:104385504 G A 0.027811 -2.6688e-05
12:104387233 C T 0.023333 -8.4806e-06
12:104387477 G A 0.202721 -1.5326e-05
12:104389583 C A 0.732131 1.6327e-05
12:104391041 T C 0.204761 -3.7025e-06
12:104400580 T C 0.030265 2.4176e-06
12:104408794 T C 0.051637 -8.7840e-07
12:104408832 C T 0.035317 -6.1519e-06
12:104417558 T C 0.045153 -1.2909e-05
12:104421808 G A 0.646860 -1.7687e-05
12:104436695 A G 0.074211 -7.2624e-07
12:104436726 G A 0.218116 -1.1323e-05
12:104438019 C T 0.081871 2.4966e-05
12:104442529 C T 0.117382 9.7102e-06
12:104443517 G A 0.079988 2.3099e-05
12:104444199 G A 0.692717 3.1753e-05
12:104448436 T C 0.037952 -6.2888e-06
12:104452264 C A 0.275617 7.7114e-06
12:104452604 G T 0.030201 7.2563e-06
12:104455190 G A 0.042811 -8.4505e-06
12:104457545 A G 0.118426 -1.2453e-05
12:104459905 G T 0.252920 -6.5990e-06
12:104460911 A G 0.159448 -1.9763e-05
12:104478790 G A 0.152873 1.1225e-05
12:104492003 G A 0.287999 -4.0803e-06
12:104493181 C A 0.148042 -1.7879e-05
12:104500355 C A 0.049937 5.6550e-06
12:104518934 A G 0.051728 2.1866e-05
12:104526054 C T 0.192474 -7.5593e-06
12:104549381 C T 0.033995 1.6737e-05
12:104561936 A G 0.081572 -6.5189e-06
12:104562673 T C 0.028745 2.5854e-05
12:104570383 T C 1.462032 2.2218e-05
12:104574563 T C 0.044830 8.5384e-06
12:104599515 A G 0.030741 -9.6195e-06
12:104610241 T C 0.121479 -6.2474e-06
12:104610255 G A 0.046598 8.2144e-06
12:104622101 G T 1.744894 2.4984e-05
12:104633842 C T 0.108223 3.2686e-05
12:104639327 C T 0.089684 -3.9948e-07
12:104646996 G A 0.943203 -8.8709e-06
12:104656126 A G 0.659498 -1.8276e-05
12:104656894 C T 0.404443 2.7519e-05
12:104666214 T C 0.081977 9.3337e-06
12:104669564 T G 0.103888 3.1722e-05
12:104677974 T G 0.527945 1.8405e-06
12:104698582 G A 1.111028 -1.9022e-05
12:104698993 G A 0.027341 -1.3318e-05
12:104709062 G C 0.106377 -1.6252e-05
12:104715232 C T 0.146995 1.7639e-05
12:104716516 T A 0.022041 -1.3646e-05
12:104721575 C G 0.156956 -3.3614e-05
12:104738825 G A 0.117372 -1.0385e-05
12:104746075 T C 1.723761 2.4789e-05
12:104748620 G A 1.884913 -1.7951e-05
12:104750006 A G 0.045245 -2.2535e-05
12:104759863 A G 0.194266 2.8850e-06
12:104762698 A G 0.103725 2.2974e-06
12:104763044 C A 0.093543 1.2606e-05
12:104763178 A C 0.044946 2.7771e-05
12:104764844 T C 0.101243 3.1397e-05
12:104772791 A G 1.604342 4.6016e-06
12:104772990 A G 0.083027 5.6065e-05
12:104778285 A G 0.084254 -2.3137e-05
12:104788505 A G 1.481211 7.1919e-06
12:104790715 C T 0.064100 -3.6508e-05
12:104795547 A G 0.201592 -3.1305e-05
12:104797204 G A 0.079331 3.5862e-05
12:104799513 T C 0.191053 1.0596e-05
12:104802056 A G 1.178630 4.8320e-05
12:104805695 T G 0.099914 -2.8534e-06
12:104807237 A G 0.069139 -7.1006e-06
12:104807678 C T 0.155583 1.9816e-05
12:104808151 A G 0.106323 -6.5262e-07
12:104808857 T C 0.111273 2.6112e-06
12:104813369 C T 0.621773 3.3136e-06
12:104817290 C T 0.977316 -4.7449e-06
12:104819107 T C 0.759728 1.1947e-05
12:104819579 A G 0.037466 -4.2544e-06
12:104826920 C T 0.035134 -1.3601e-05
12:104827338 C T 0.161274 -7.0795e-06
12:104831683 G A 0.459438 1.1468e-05
12:104832960 C A 0.182319 -2.3279e-05
12:104834662 G A 0.467605 1.6087e-05
12:104838375 C T 0.302166 1.1760e-06
12:104838929 A G 0.569297 -1.6892e-05
12:104839661 A G 0.068948 1.9980e-05
12:104842296 G A 0.509763 -1.0905e-05
12:104842566 C T 0.396732 -2.8054e-05
12:104844152 C A 0.032791 -3.5475e-06
12:104844868 A G 0.162522 4.4194e-06
12:104846108 A G 0.468526 -1.1359e-05
12:104846282 A G 0.052697 1.1032e-05
12:104848760 C G 0.067259 -1.0662e-05
12:104849490 A G 0.090660 1.8310e-05
12:104853323 G A 0.038503 4.9675e-06
12:104854011 A G 1.565275 -1.5153e-06
12:104855630 T C 0.409777 2.1983e-06
12:104864465 T C 0.259461 -2.8808e-05
12:104864883 A G 0.725770 -1.1474e-05
12:104866624 T G 1.651681 -7.7234e-06
12:104872372 A G 0.208617 4.0618e-06
12:104873612 C T 0.120877 6.0947e-06
12:104882004 A C 0.610244 -4.8473e-06
12:104884053 T C 0.247276 -6.4223e-06
12:104884291 G A 0.614630 2.5379e-05
12:104886384 A G 0.336698 -3.4464e-05
12:104892372 A G 0.682695 -3.7278e-05
12:104894402 G A 0.372430 3.3703e-06
12:104896484 G A 0.042851 -5.3760e-06
12:104897550 A G 0.100730 2.4360e-05
12:104899186 A G 0.040420 -3.7406e-06
12:104899810 A G 0.123866 -8.8578e-06
12:104900636 G A 0.679145 -2.9935e-05
12:104906577 A G 0.067014 9.3655e-06
12:104907072 A G 0.327750 5.7616e-06
12:104907439 A G 0.024751 4.2871e-06
12:104911631 C T 0.047237 -2.7469e-06
12:104912323 G A 0.433848 -3.6022e-06
12:104917777 A C 0.033121 9.5185e-06
12:104918757 T C 0.041587 3.1811e-05
12:104919619 T C 0.023081 -1.1724e-05
12:104919891 G T 0.027399 -2.5570e-05
12:104922034 A G 0.110277 3.1906e-06
12:104922078 C T 0.203585 8.1944e-06
12:104927511 A G 1.108380 7.8486e-06
12:104937159 C T 0.201728 1.6312e-05
12:104939114 T C 1.105670 1.0796e-05
12:104939332 G T 0.290964 -6.5841e-06
12:104946899 C T 0.232541 5.6908e-06
12:104948566 A G 0.778332 1.1112e-05
12:104949981 T G 0.151306 -9.3064e-06
12:104955771 A G 0.046034 7.7859e-06
12:104957130 A G 1.790843 8.8880e-06
12:104959507 C T 0.521492 -3.2312e-07
12:104963476 T A 0.500437 4.2542e-06
12:104972237 C G 0.170158 2.1939e-05
12:104972279 C A 0.621593 -5.4913e-06
12:104974769 T C 0.186824 3.0564e-06
12:104975826 C T 0.578595 -1.0023e-05
12:104977204 T C 0.716339 2.0266e-05
12:104977454 G A 0.756743 -2.4035e-06
12:104978524 G A 0.053357 7.2202e-06
12:104980530 G A 1.645959 -1.7719e-05
12:104982579 T C 0.034450 -3.8610e-06
12:104985814 T C 0.555103 1.0217e-05
12:104988370 G A 0.659501 -2.4549e-05
12:104989355 T C 0.021181 2.6321e-06
12:104992184 C T 0.224035 9.7747e-06
12:105003265 A G 0.050756 1.8304e-05
12:105005850 A G 0.548130 -9.0829e-06
12:105009873 T C 0.058780 -6.0482e-06
12:105016135 A G 0.448851 -6.3333e-06
12:105017164 T C 0.024574 -1.1097e-05
12:105017549 G A 1.167149 -1.7039e-05
12:105024791 A G 0.753105 2.5430e-06
12:105025819 G T 0.044830 -1.4151e-05
12:105028052 A G 0.326794 1.4163e-05
12:105032581 G A 0.129965 9.7320e-06
12:105039575 G A 0.176101 -8.5159e-06
12:105043923 G A 0.332166 -8.7637e-06
12:105047200 A G 0.161485 6.6251e-06
12:105050188 C T 0.235540 3.5605e-05
12:105052250 C A 1.015898 2.0248e-05
12:105052529 C A 0.021412 1.6516e-05
12:105053865 C T 0.767357 2.4833e-05
12:105056289 C T 0.380729 2.6068e-06
12:105058988 T G 0.223861 -1.3116e-05
12:105059165 C T 0.682253 3.3238e-05
12:105061755 C T 0.024081 -9.0548e-06
12:105062582 G A 0.724587 3.3668e-06
12:105063882 A G 0.859451 -1.1693e-05
12:105067844 G A 0.231188 8.0392e-06
12:105068104 G A 0.122553 5.6392e-06
12:105068630 C T 0.279720 9.3387e-06
12:105072757 A G 0.148936 -1.6834e-05
12:105074039 T C 0.041485 6.1139e-06
12:105077284 A G 1.796789 -1.2150e-05
12:105077622 A C 0.073011 1.6658e-05
12:105079669 A G 1.266492 -2.9321e-05
12:105087152 A C 1.112473 -2.2983e-05
12:105088739 A G 0.272455 1.9743e-07
12:105090024 C T 0.769322 3.5525e-05
12:105091270 A G 0.020079 -8.1414e-06
12:105092213 A G 1.352123 2.5154e-05
12:105092807 G T 0.065226 -1.4339e-05
12:105095457 C A 0.227951 -9.9315e-06
12:105098431 T G 0.589019 7.9766e-05
12:105098753 G A 1.539334 7.7883e-06
12:105099009 A G 1.020606 3.4975e-05
12:105099408 T C 0.220285 -1.2143e-05
12:105100744 A G 0.114438 2.7062e-06
12:105102205 A G 0.046673 -7.6886e-07
12:105103456 A C 0.089908 -1.4787e-06
12:105103812 G A 0.020355 1.8265e-05
12:105104100 A G 0.488351 3.9350e-05
12:105104596 A C 0.087270 2.7089e-06
12:105104733 G A 0.052323 -1.9153e-05
12:105105736 A G 0.042991 -9.0884e-06
12:105107193 A G 1.395580 -2.4854e-05
12:105109459 C T 0.044497 3.2750e-06
12:105109975 T C 1.236665 -1.0329e-05
12:105112161 A C 0.077094 -1.5681e-05
12:105114647 G A 0.975661 -2.1201e-05
12:105116374 T C 0.733073 2.2852e-05
12:105118552 T C 0.986836 1.3844e-06
12:105123569 A G 0.031047 -1.1035e-05
12:105127055 G A 0.246708 -1.2930e-05
12:105128276 A G 0.042056 7.4426e-07
12:105128888 C T 1.027902 4.7282e-06
12:105131993 A G 0.050875 -1.1721e-05
12:105134621 G A 0.464157 9.3950e-06
12:105135568 G A 0.136469 -9.1635e-06
12:105140645 G A 1.129608 2.2515e-05
12:105152084 G A 0.034287 5.9698e-07
12:105152391 G A 1.337762 8.4087e-06
12:105152960 G A 0.022333 7.1450e-07
12:105152997 C T 1.393359 1.0024e-05
12:105153405 T C 0.081824 -4.3395e-05
12:105153570 T C 1.332724 1.2154e-05
12:105154087 A G 1.353123 1.4836e-05
12:105163437 A G 0.060286 -1.9819e-05
12:105163579 G A 0.020916 1.0147e-06
12:105175845 T C 1.378591 1.7282e-05
12:105182629 T C 0.167822 -3.8829e-05
12:105185785 G A 0.059279 5.9932e-06
12:105213164 T C 1.912757 -6.7984e-06
12:105215564 A G 0.034297 -8.9593e-06
12:105220835 A C 0.070665 -6.0849e-06
12:105221902 G A 0.117770 -2.0168e-06
12:105230726 C T 0.056420 1.1868e-05
12:105269628 G A 0.067395 -2.1205e-05
12:105293919 A G 0.032074 1.0523e-06
12:105306550 T C 0.024316 -6.1199e-06
12:105313587 G A 1.028531 3.6200e-05
12:105322846 T C 0.025988 3.1336e-06
12:105336633 A G 0.860597 -2.6677e-05
12:105338072 G C 0.035674 1.5597e-05
12:105340488 G A 0.053710 -7.2773e-06
12:105355640 T C 0.062132 -5.3163e-06
12:105357091 A G 0.164439 -1.2283e-05
12:105359368 A G 0.181007 5.0029e-06
12:105359456 T C 0.090609 2.4598e-06
12:105361613 C A 0.043331 2.4268e-06
12:105380185 C G 0.048900 -3.3748e-05
12:105393548 C A 0.021912 -4.8508e-06
12:105400691 C T 0.075836 -1.6665e-05
12:105411468 A G 0.051178 -2.7895e-05
12:105417420 C T 0.026230 8.6695e-06
12:105417888 G A 0.052605 -1.7801e-05
12:105418633 C T 0.184015 1.6930e-06
12:105426689 T C 0.230518 -1.4425e-05
12:105431208 A G 0.753210 -3.8449e-05
12:105432922 A G 0.158180 -7.6841e-06
12:105437525 G A 0.060401 1.4153e-05
12:105443914 T C 0.237015 -1.0144e-05
12:105444319 G A 0.026379 5.1742e-06
12:105444410 T C 0.031319 -8.7004e-06
12:105445312 T C 0.196755 -4.3061e-06
12:105449343 G A 0.031877 1.7548e-05
12:105449957 G A 0.059701 -7.2066e-06
12:105450007 G A 0.949506 3.5641e-07
12:105453840 G T 0.074174 4.3576e-06
12:105455312 T C 0.050426 4.1114e-07
12:105459541 T C 1.626489 1.6888e-05
12:105470975 C A 0.307483 7.5581e-06
12:105477812 G T 0.242037 7.9921e-06
12:105487583 T C 0.049988 1.2842e-05
12:105488141 C T 1.127497 1.1406e-05
12:105489923 T C 0.945987 5.4914e-06
12:105518614 T G 0.052548 3.7466e-06
12:105520069 T G 0.033794 3.7530e-06
12:105527467 A G 0.023554 5.0045e-06
12:105546172 A G 1.804350 -6.9272e-06
12:105547502 T G 0.185301 1.7483e-06
12:105555180 A G 0.055196 2.5191e-05
12:105564893 G A 0.026427 -6.0221e-06
12:105566727 C T 0.061537 -2.0648e-05
12:105569767 A G 0.054401 1.0093e-05
12:105576543 A G 1.921920 1.2969e-05
12:105581679 A G 0.119283 -1.7916e-05
12:105583258 G A 0.032801 1.8265e-05
12:105583877 A G 0.392476 2.6837e-06
12:105587475 T C 0.861913 7.8697e-06
12:105589122 A G 0.033267 3.3748e-06
12:105594014 A G 0.061486 -9.1798e-06
12:105595563 A G 0.101121 -2.2273e-05
12:105598424 G A 0.085635 1.5574e-05
12:105601697 C T 0.154145 -9.4603e-06
12:105602152 C T 0.052860 1.3271e-05
12:105602871 T C 1.442154 8.8626e-06
12:105608316 G A 1.629637 1.3131e-05
12:105614455 A G 0.088501 1.5987e-06
12:105617940 G A 1.608051 2.0541e-05
12:105620191 T C 0.071196 -2.6903e-05
12:105624743 G A 0.048328 -3.7256e-06
12:105624825 T C 0.163555 1.4383e-07
12:105636030 G A 0.037374 2.0943e-05
12:105665162 T G 0.434807 -1.0353e-05
12:105686726 C T 0.050256 -2.2559e-05
12:105689315 T C 0.688233 1.6505e-05
12:105694144 T G 0.034236 -2.0566e-05
12:105708341 T C 0.544594 3.7867e-06
12:105712581 C A 0.434678 1.5560e-06
12:105713710 T C 0.035474 -1.6552e-06
12:105717504 T C 0.054727 1.3148e-05
12:105722529 G A 0.804531 5.2080e-06
12:105723859 G A 0.482731 -8.6883e-06
12:105728935 A G 0.043487 -2.4926e-05
12:105734338 T C 1.123628 1.4234e-05
12:105736593 G A 0.031890 -5.6777e-06
12:105740147 G A 0.054717 -2.0131e-05
12:105742939 T C 0.466143 1.8711e-05
12:105746719 G A 0.289502 -8.7463e-06
12:105747784 G C 0.070468 -8.4679e-06
12:105752974 T G 0.044085 -1.7582e-05
12:105757994 G A 0.117712 9.8585e-06
12:105758075 T C 0.073807 4.1851e-06
12:105760229 G C 0.068534 -5.2141e-06
12:105762443 A G 0.779277 1.9116e-05
12:105772604 A G 0.083323 1.6050e-05
12:105774275 T G 0.328260 -9.6537e-06
12:105775308 C T 0.440909 2.6816e-05
12:105784903 C A 0.069506 4.7163e-06
12:105788045 T C 0.949893 2.3177e-05
12:105791211 A G 0.025397 1.5463e-06
12:105794327 A G 0.052959 -6.5774e-06
12:105800655 G T 0.546045 1.0889e-06
12:105801005 T G 0.043939 1.3316e-05
12:105811699 A G 1.287469 -3.6510e-05
12:105812187 T C 0.040556 -2.7428e-05
12:105816376 G T 1.176876 1.2096e-05
12:105817813 A G 0.444449 4.0656e-05
12:105822221 G A 1.112544 -1.4541e-05
12:105830054 C T 0.021701 -7.1546e-06
12:105838061 A G 0.180592 -1.7105e-05
12:105838316 C G 1.515743 6.6185e-06
12:105844021 A G 0.314902 1.7751e-05
12:105853186 A C 1.356896 2.8431e-06
12:105854727 A G 0.133188 8.4316e-06
12:105858572 T C 1.555245 1.0757e-05
12:105868723 C T 0.124012 8.6542e-06
12:105877779 C A 0.026056 -8.0889e-06
12:105878400 T C 0.398639 1.4025e-05
12:105884341 T C 0.041474 5.4659e-06
12:105897008 G A 0.232850 -3.1710e-06
12:105897728 C T 0.256323 -1.4939e-05
12:105899060 C T 0.780596 3.7238e-06
12:105903566 C T 0.240653 1.0049e-05
12:105917765 T C 1.038523 -2.3277e-05
12:105917972 A G 0.408064 -3.8772e-06
12:105919402 C A 0.788392 -1.5308e-05
12:105926455 C T 0.948248 -5.8153e-06
12:105930170 T G 0.283858 1.0157e-05
12:105934875 T C 0.290855 -6.0198e-06
12:105941935 A G 0.050705 7.1388e-06
12:105947175 C G 0.062519 -2.4159e-06
12:105952058 C T 0.361150 -7.5407e-06
12:105952417 C T 0.135684 -1.3763e-05
12:105975955 T G 1.876450 1.2355e-05
12:105977493 T G 0.194358 6.4816e-06
12:105984801 A C 0.075836 -2.8321e-06
12:106005038 A G 0.470542 -2.0616e-05
12:106012069 A G 0.055981 -2.0047e-05
12:106012167 A G 0.054496 2.0753e-05
12:106015104 C T 0.067187 -1.7306e-05
12:106016097 C T 0.060952 1.5746e-05
12:106016325 T C 0.087732 -2.0510e-06
12:106032083 A G 0.792118 -3.6619e-05
12:106035444 T C 0.500525 2.6518e-05
12:106047204 A G 0.288968 5.7796e-06
12:106057582 T C 0.042063 2.5084e-05
12:106060589 G T 0.188367 9.9206e-07
12:106064533 G T 0.046578 1.7417e-05
12:106064566 T C 0.055856 9.0242e-06
12:106071674 G A 0.036164 9.7855e-06
12:106083149 A G 1.626995 5.5707e-05
12:106093966 C T 1.252811 5.2405e-06
12:106095797 A G 1.028895 1.2884e-05
12:106098626 T C 1.346942 1.8843e-05
12:106098948 T C 1.445710 -6.6044e-06
12:106099958 G A 1.038996 -3.8165e-05
12:106101742 A G 0.341839 1.7177e-05
12:106107380 G A 0.507458 -7.9670e-05
12:106109647 C G 0.068911 -2.0636e-05
12:106115200 T C 0.232602 3.4355e-05
12:106117725 C T 1.521553 -1.6292e-05
12:106122114 C T 0.332431 1.8856e-06
12:106137077 T C 0.717053 -1.4849e-05
12:106143135 A C 0.720157 -1.9778e-05
12:106143558 A G 1.435150 -3.8388e-05
12:106143733 T C 0.063271 2.4769e-05
12:106146750 A G 0.048617 4.3523e-07
12:106151593 T C 0.780739 -2.6681e-05
12:106153006 C T 0.405109 2.2321e-05
12:106153057 C G 0.035923 -2.8529e-05
12:106154007 C G 0.137411 -5.2904e-06
12:106156001 A C 0.482061 4.1331e-05
12:106159148 T C 0.267369 1.6122e-05
12:106159277 A G 0.998181 -5.0759e-07
12:106180665 T C 1.547643 -1.0156e-05
12:106182419 C T 0.064542 -2.6683e-05
12:106186140 C T 0.271013 -1.8914e-05
12:106192739 G A 0.061503 -6.3612e-06
12:106193961 A G 1.067894 1.0017e-05
12:106195766 C T 0.291786 1.3531e-05
12:106210781 T C 0.109270 9.0259e-06
12:106212704 G A 1.964332 1.3949e-06
12:106213272 A G 0.139644 5.1067e-06
12:106214293 A G 0.862756 1.6453e-05
12:106214612 T C 0.060874 -5.2594e-06
12:106217810 G A 1.041811 -4.4688e-05
12:106218920 A C 1.840504 7.7191e-06
12:106221793 T C 1.405976 7.4405e-05
12:106223862 T C 0.024781 -2.4965e-06
12:106224308 G A 1.905505 5.8982e-07
12:106229261 G A 0.028178 -7.5171e-06
12:106232822 A G 0.022136 -7.0457e-07
12:106233178 C T 0.692435 1.8367e-05
12:106234494 G A 0.243740 3.7067e-06
12:106242150 C T 0.042936 4.5522e-06
12:106248507 G A 0.119891 4.5306e-06
12:106254285 C A 0.082347 -2.2886e-05
12:106258537 C T 0.029388 -9.8883e-06
12:106260341 T C 1.333495 -3.0095e-05
12:106271940 A G 1.532881 3.0389e-06
12:106273523 A G 1.787841 -2.0901e-05
12:106275710 G T 0.058827 8.8055e-06
12:106278221 G A 0.030836 -1.0862e-05
12:106288974 A C 0.459734 9.2619e-06
12:106295490 G C 0.586119 2.1242e-05
12:106298428 A G 0.313783 -3.4359e-05
12:106300221 T C 0.071576 -4.2430e-06
12:106301580 G A 0.767153 2.0301e-05
12:106302829 T C 0.035433 8.3368e-07
12:106306914 G A 0.029143 -1.1626e-05
12:106322727 T C 0.244301 3.5351e-05
12:106328254 C T 1.122989 -2.6458e-06
12:106330673 A C 1.156436 -9.3739e-06
12:106339232 G T 0.621090 -6.3460e-06
12:106342463 A G 0.047757 -1.9945e-05
12:106342698 T C 0.036120 -2.4693e-06
12:106358926 G A 0.107791 -3.5585e-05
12:106361242 C T 0.870984 -1.4675e-05
12:106364019 G C 0.046370 -4.2204e-06
12:106364743 G T 1.190659 3.4060e-05
12:106368167 T G 0.046493 -2.8576e-05
12:106376164 C G 0.067748 2.2389e-06
12:106376201 A G 0.049994 -4.2701e-06
12:106381216 T C 0.518147 -5.3686e-05
12:106381929 C G 0.047281 -3.6380e-06
12:106385973 T C 0.067867 -1.2983e-05
12:106387077 T C 0.036079 -1.4552e-05
12:106392384 C T 0.023462 -9.4492e-07
12:106405734 C A 0.630099 -4.5184e-05
12:106407348 T C 0.103895 -2.5277e-06
12:106407877 G A 0.105629 -2.4961e-06
12:106408581 T G 0.055489 7.5321e-06
12:106416232 T C 0.065498 2.5587e-05
12:106417425 T C 0.041240 7.3642e-06
12:106419959 G A 0.286285 -1.3767e-05
12:106427600 C T 0.087634 -1.1454e-05
12:106432190 T C 0.152064 -1.8297e-05
12:106436777 G T 0.061248 1.0797e-05
12:106441605 T C 0.077166 2.8399e-06
12:106448302 T C 0.981930 -2.7336e-05
12:106453804 A G 1.145047 -1.7295e-05
12:106458238 C T 0.446152 -9.7570e-06
12:106459902 C T 1.162960 -1.2569e-05
12:106460938 C G 0.466724 3.3232e-06
12:106462851 T G 0.062805 3.4934e-06
12:106463717 G A 0.040485 9.5269e-06
12:106465125 T C 0.077713 3.6887e-06
12:106467656 T G 0.127337 -3.0041e-06
12:106469171 T C 1.279544 -1.5482e-05
12:106470932 C T 0.056491 8.4838e-06
12:106476140 C T 0.331812 -9.7160e-06
12:106476805 C T 0.190240 -2.4489e-05
12:106477376 A C 0.456991 -7.7277e-06
12:106484512 T C 1.841874 -4.0430e-06
12:106492140 T G 0.041736 -4.5367e-06
12:106497325 C T 0.987125 8.0988e-06
12:106499864 A G 0.060683 1.2516e-05
12:106500344 T C 0.026236 -1.5235e-05
12:106505838 A C 0.153913 1.3213e-05
12:106508277 C A 0.080559 -1.0163e-05
12:106509867 T C 0.048107 4.9999e-06
12:106510403 T C 0.033791 1.1830e-05
12:106511173 A G 0.990226 2.1485e-05
12:106513995 T C 0.117923 3.5614e-05
12:106514116 T C 1.204295 -8.0991e-06
12:106516877 C T 1.115805 -9.1563e-06
12:106518175 G A 0.965567 8.4087e-06
12:106526759 A G 0.130234 1.1920e-06
12:106526864 C T 0.113884 2.0231e-05
12:106528526 A C 0.034338 -6.0290e-06
12:106528952 G C 0.056678 2.3962e-06
12:106529666 C T 0.815485 -7.7174e-06
12:106530161 T C 1.042974 -1.9886e-05
12:106530755 C T 0.096834 -1.4644e-05
12:106536203 G T 0.053275 5.2624e-07
12:106537690 G A 0.077162 5.0612e-06
12:106542803 G A 0.023649 2.1582e-06
12:106548822 C T 0.090255 2.8683e-06
12:106548935 T C 0.076751 5.3665e-06
12:106556404 G A 1.709805 -1.5966e-06
12:106575858 A G 0.106098 -1.6723e-06
12:106583426 A G 0.559023 2.0722e-05
12:106586331 C T 0.069710 -1.2708e-05
12:106590567 T C 1.599110 3.1252e-06
12:106592709 T C 0.156790 -1.6686e-05
12:106593535 A G 1.331360 -1.3119e-05
12:106594781 G A 1.522498 4.0203e-06
12:106598473 T C 0.025856 1.4433e-05
12:106599127 T C 1.715234 7.3122e-06
12:106603477 A G 0.054931 -1.2719e-06
12:106613065 G A 0.028317 -1.4778e-05
12:106614124 T C 0.027899 -1.5195e-05
12:106618117 C T 0.289203 -1.9040e-05
12:106621122 A G 0.081783 1.9215e-05
12:106625862 C G 0.503976 1.5283e-05
12:106628916 T C 0.023149 -1.2117e-05
12:106630795 A G 1.224956 1.5602e-05
12:106631434 C G 0.097357 1.4803e-05
12:106632873 C A 0.033417 -7.3956e-06
12:106635568 A G 0.219302 -4.1906e-06
12:106637876 T G 0.252909 2.6239e-05
12:106646814 G T 0.190761 -2.1507e-05
12:106652263 T C 0.084030 1.4572e-05
12:106655192 C T 0.651090 -2.9554e-05
12:106656227 A G 0.036749 -1.9612e-05
12:106657312 A G 0.805642 1.2705e-05
12:106659932 G A 0.055604 -7.9769e-06
12:106660007 G A 0.105435 5.3322e-05
12:106660752 T C 0.073297 3.7851e-05
12:106665078 C T 1.210034 4.4603e-05
12:106666830 T C 0.264210 3.2060e-05
12:106669031 C T 0.259223 3.2573e-05
12:106675868 G C 0.089902 -2.5296e-05
12:106681839 T G 0.660191 1.7087e-05
12:106686656 T C 1.254055 2.8277e-05
12:106691456 A C 0.117947 1.7986e-05
12:106699457 G T 0.051847 -2.9043e-05
12:106701537 A G 0.038455 1.0327e-05
12:106704974 A G 1.539939 1.1337e-05
12:106705237 T C 0.021507 1.1545e-05
12:106713257 T C 0.282991 -6.0074e-06
12:106719914 T C 0.203983 8.9889e-06
12:106729425 A G 0.042270 5.7320e-07
12:106731643 C T 0.088246 -3.9296e-06
12:106737306 T C 1.845515 7.4207e-05
12:106740540 G A 1.687825 4.5133e-05
12:106750903 T C 0.047547 1.9419e-05
12:106751485 T C 0.046336 -3.5783e-05
12:106756458 A T 0.020171 8.6182e-06
12:106758191 A G 0.640669 1.1746e-05
12:106781273 G A 0.150469 7.3400e-06
12:106785046 T C 0.020402 -6.6947e-06
12:106785502 C T 0.455151 8.2248e-06
12:106785554 C T 0.598012 1.3910e-05
12:106791138 G A 0.039156 5.9821e-06
12:106809556 G A 0.028739 1.8504e-05
12:106809869 T G 0.060449 2.4220e-05
12:106814397 A G 0.024146 4.5067e-06
12:106834833 C T 0.454937 7.6847e-06
12:106848414 G A 0.140831 1.9647e-06
12:106856884 T G 0.050739 8.6352e-06
12:106874752 C T 0.052146 -6.9277e-06
12:106879117 T C 0.031374 1.8351e-05
12:106880726 G A 0.457555 7.2680e-06
12:106883712 G A 0.034845 9.9520e-06
12:106894380 G T 0.542095 1.0701e-06
12:106901596 G A 0.030350 7.2080e-06
12:106910923 C T 0.048328 1.8216e-05
12:106916359 T C 0.080018 -9.3653e-07
12:106917216 T C 0.061700 1.7214e-06
12:106917229 A G 1.336844 2.3535e-05
12:106947231 A G 0.125073 5.5900e-06
12:106950695 C T 0.300470 2.1699e-05
12:106954399 A G 0.021997 -8.9815e-06
12:106954632 T G 0.151404 1.9818e-06
12:106958864 A G 0.175812 1.6811e-05
12:106959287 T C 1.348706 6.0162e-05
12:106961047 A G 1.817219 2.0416e-05
12:106961727 T C 0.021446 5.8191e-06
12:106965482 T C 0.763984 -1.5653e-05
12:106972358 C T 0.098326 -1.2957e-05
12:106973311 A G 0.188017 -1.0334e-05
12:106986906 C T 1.364257 4.0212e-06
12:106989105 T C 0.226102 2.5196e-05
12:107009406 G T 0.064869 -1.5293e-06
12:107017773 C T 0.038931 1.2837e-05
12:107033246 G T 0.028596 1.0250e-05
12:107039124 T C 0.048345 4.6577e-06
12:107040022 G T 0.256914 -4.5001e-05
12:107043823 A G 0.075819 3.9400e-06
12:107053762 A G 0.074137 1.8432e-06
12:107071135 A G 0.033009 -2.5235e-07
12:107083059 T C 0.299144 -1.8197e-05
12:107083896 T G 0.080518 4.4580e-06
12:107084076 G A 0.020484 2.2201e-06
12:107096886 T C 0.023272 -8.9221e-06
12:107099751 C T 0.044735 -2.1174e-05
12:107099883 G A 0.731448 9.4286e-07
12:107111598 A G 0.044636 1.4484e-05
12:107112037 A G 0.028994 -5.1833e-06
12:107115573 G A 0.039992 -1.7482e-05
12:107126657 A G 0.045935 3.4235e-06
12:107127704 T C 0.181493 2.1849e-05
12:107134566 T G 0.489316 -9.6564e-06
12:107141265 A G 0.025407 9.6079e-06
12:107152694 G T 0.041658 -9.1976e-06
12:107155117 T C 0.025182 1.3442e-05
12:107174646 C A 0.495082 -2.2398e-05
12:107183589 A G 0.727953 7.4559e-06
12:107194580 A G 0.257424 -4.8312e-05
12:107229659 C T 0.039292 -1.8379e-05
12:107241807 G A 1.328654 1.2372e-06
12:107244793 A G 0.048305 5.9914e-06
12:107248183 G T 0.073103 2.6652e-06
12:107266719 A G 0.042219 -7.6249e-06
12:107269384 T C 0.082721 1.3994e-05
12:107274086 A G 0.232935 2.7935e-05
12:107275600 A G 0.108060 -2.3519e-06
12:107292583 A G 0.306402 3.7389e-05
12:107305573 C T 0.177440 4.4070e-05
12:107307287 G T 0.508188 2.5373e-06
12:107335344 C T 0.026801 -9.1209e-06
12:107340793 A G 0.107751 -5.0973e-05
12:107341385 C T 1.006534 4.8135e-05
12:107341826 A G 0.150820 -1.6715e-07
12:107345883 A G 0.114846 3.7249e-05
12:107346602 A C 0.086794 -2.1254e-05
12:107360785 C T 0.063774 1.4333e-05
12:107367224 C T 1.020906 4.8922e-05
12:107387426 T C 0.127221 -1.4004e-05
12:107392471 C A 0.051772 1.7885e-05
12:107394048 T C 0.386118 5.4918e-06
12:107395106 G A 1.253232 6.1354e-05
12:107400314 C T 0.050668 1.8218e-05
12:107437422 C T 0.033495 -8.3344e-07
12:107438137 T C 0.072862 2.5251e-05
12:107445881 A G 1.128544 2.3966e-05
12:107447642 G A 0.049267 7.5564e-06
12:107452785 T C 0.198828 -2.3918e-05
12:107468968 G A 0.100339 -1.0480e-05
12:107471357 C T 0.031078 -5.5246e-06
12:107497038 T C 0.035651 1.2280e-05
12:107499272 C T 0.401471 3.2664e-05
12:107530906 C T 0.081603 1.6794e-05
12:107539691 A C 0.269341 7.8247e-06
12:107540237 A C 0.206247 -6.3884e-05
12:107546367 G T 1.343688 1.1704e-05
12:107550454 T C 0.082276 1.7930e-05
12:107555354 C T 0.030279 -2.5823e-05
12:107557112 G A 0.250003 1.3905e-05
12:107567006 G A 0.119154 -1.4531e-06
12:107572517 A G 0.029677 9.6212e-06
12:107592329 A G 0.065705 -1.1168e-05
12:107603481 C T 0.068761 2.4212e-05
12:107614630 T C 0.092295 8.0740e-06
12:107622599 C T 0.194817 2.6250e-05
12:107623706 A G 0.102848 -2.2274e-05
12:107630057 G T 0.713500 9.4059e-06
12:107635118 C G 0.020457 -2.1685e-05
12:107642410 T C 0.030248 -5.2505e-06
12:107643676 A G 0.300779 -5.0355e-05
12:107644932 T G 0.253256 3.2236e-05
12:107645893 T C 0.431539 -6.8198e-07
12:107657114 A G 0.058239 1.3438e-05
12:107657547 A G 0.070298 -2.3364e-07
12:107686105 C T 1.145060 5.6592e-05
12:107687807 T C 0.066905 -1.1174e-05
12:107694651 T C 0.438220 3.8095e-05
12:107695585 A G 0.227237 2.2363e-05
12:107697721 A G 0.026148 1.3264e-05
12:107703104 T G 0.111320 -9.8783e-06
12:107704705 A C 0.417978 4.2742e-05
12:107706982 A G 0.186337 2.3209e-05
12:107708454 T G 0.149745 1.6063e-05
12:107709575 T G 0.319478 2.2123e-05
12:107711383 T C 0.074912 1.2351e-05
12:107714450 T G 0.396936 2.6141e-05
12:107718987 A G 0.044228 -1.7797e-05
12:107720153 A G 0.917680 3.1411e-05
12:107723079 A G 0.101665 -4.4439e-05
12:107723872 T C 0.132161 8.9104e-06
12:107730315 A G 0.048396 1.5702e-05
12:107738388 G A 0.106731 1.7874e-05
12:107743313 T C 0.489255 1.4825e-06
12:107747073 C G 1.768948 -3.9610e-05
12:107755291 A G 0.038663 -1.2479e-05
12:107763004 C G 0.694060 -2.6739e-05
12:107773914 T C 0.606399 1.2918e-05
12:107773944 C A 0.208691 7.1964e-05
12:107776740 A G 0.155770 1.2134e-05
12:107776934 T C 0.025244 9.5487e-06
12:107780284 A C 1.808899 8.1939e-06
12:107782146 T G 0.092557 -2.4582e-05
12:107782867 G A 0.100240 3.3378e-06
12:107791052 C T 0.510687 3.8163e-05
12:107791961 T C 0.193076 -1.6827e-05
12:107798664 C T 0.053075 1.6087e-05
12:107799741 T C 0.057994 3.1241e-06
12:107802980 C A 0.615164 -7.1639e-06
12:107817353 T G 0.043865 2.0934e-05
12:107817436 C T 0.326886 -4.8010e-05
12:107818759 A C 0.087940 -4.7799e-05
12:107820243 A G 0.079495 3.1111e-05
12:107822500 C T 0.081790 -2.3514e-05
12:107822993 C T 0.259906 -4.1728e-05
12:107835906 G C 0.314154 -3.5048e-05
12:107842332 G T 0.052480 1.2986e-05
12:107842346 T C 0.105952 -1.7326e-05
12:107848652 C T 0.634628 -3.2386e-05
12:107852917 A C 0.222943 4.2136e-06
12:107853217 A C 0.128360 2.6910e-05
12:107860878 A G 0.032866 -1.8475e-05
12:107861358 T C 0.092224 -1.9859e-05
12:107861624 C T 0.546226 -1.0662e-05
12:107864848 C T 0.091469 -2.9718e-06
12:107866084 C T 0.460530 -9.4848e-06
12:107873991 A G 0.082089 -1.1597e-05
12:107879066 T C 0.672162 1.0483e-05
12:107881549 A G 0.218609 -1.2317e-05
12:107895588 A G 0.113955 1.2765e-05
12:107898034 C T 0.118990 5.3467e-06
12:107902632 G T 0.726471 -2.4274e-05
12:107905491 C T 0.843180 -2.1289e-05
12:107909544 T C 0.027722 -9.1204e-06
12:107914579 A G 0.459914 -9.0003e-06
12:107918321 A G 0.519112 -1.2028e-05
12:107919501 G A 0.485185 -2.2707e-05
12:107925779 T C 0.082024 -1.2277e-06
12:107930741 A G 0.504241 -1.4236e-05
12:107933526 A G 0.048359 2.3819e-05
12:107937768 A G 0.234935 2.4434e-06
12:107940359 T C 0.042787 -1.2120e-05
12:107944269 A G 0.237151 9.0780e-08
12:107946060 C T 0.237257 2.8311e-06
12:107961844 C T 1.019158 -2.8685e-05
12:107963652 T C 0.024180 3.2311e-06
12:107964412 T C 0.190635 -5.8243e-06
12:107968058 G T 0.190002 -7.7580e-06
12:107973347 A T 0.034637 -1.3190e-05
12:107974744 A G 0.029697 7.4800e-06
12:107988148 G A 0.427106 -7.1468e-06
12:107988917 G A 0.251141 2.7212e-06
12:107992354 A G 0.407697 -6.5637e-06
12:108003911 C T 1.966743 -1.4963e-05
12:108008772 T C 0.361690 -5.3051e-05
12:108013187 A G 0.054275 -7.9429e-06
12:108013414 T C 0.094090 1.4185e-05
12:108022383 T G 0.031459 1.3985e-05
12:108025319 T C 0.145213 -8.2337e-06
12:108032212 G C 0.285099 -7.2472e-07
12:108033387 A C 0.370842 -1.3088e-05
12:108036232 G A 0.880564 -5.2660e-05
12:108036729 A G 0.098544 -1.3998e-05
12:108040462 A G 0.026587 -1.5280e-05
12:108041673 G A 0.024166 6.6083e-06
12:108049160 T C 0.464246 -4.3575e-06
12:108050603 C T 0.648013 -3.9337e-06
12:108051406 A G 0.185807 -9.9599e-07
12:108054262 A G 0.031374 -2.3248e-05
12:108054517 A C 0.035236 3.8812e-07
12:108056596 A G 0.629209 -1.3375e-05
12:108059193 C T 0.467788 -1.8860e-05
12:108059208 G C 0.022058 -2.1703e-06
12:108064292 A G 0.047142 -1.6507e-05
12:108072481 G A 0.440348 9.4550e-06
12:108081179 T C 0.429265 -1.0930e-05
12:108089370 G A 0.085356 -7.7532e-06
12:108096769 C G 0.079787 -4.8257e-05
12:108097379 T C 0.115050 -2.0182e-05
12:108098926 A G 1.330388 -2.6784e-06
12:108102757 G A 0.046329 -3.9690e-06
12:108105343 T C 0.079818 4.4767e-05
12:108106915 C T 1.216188 8.2112e-06
12:108144023 G A 0.050902 -2.1163e-06
12:108146281 A G 0.787090 1.8832e-05
12:108151785 C T 0.053778 2.3923e-05
12:108153626 C A 0.038020 -5.9880e-06
12:108158091 C A 0.389062 -4.5956e-06
12:108168585 G A 0.692564 1.2368e-05
12:108168740 G T 0.035753 2.9650e-05
12:108170002 T C 0.090493 -5.7339e-07
12:108172312 A G 0.548772 -2.1332e-05
12:108174046 A G 0.027025 2.4694e-07
12:108174494 C T 0.051239 -2.8089e-05
12:108176528 T C 0.046557 -6.5741e-06
12:108179234 C T 1.003750 5.1231e-05
12:108182937 A G 0.028593 5.7332e-06
12:108187451 C T 1.895500 4.9807e-06
12:108188172 G T 0.062169 2.7133e-05
12:108191156 C T 0.033638 2.8641e-05
12:108191782 A G 0.039520 5.4029e-06
12:108192648 C T 0.073443 4.1835e-05
12:108194285 T C 0.307908 -2.3667e-06
12:108200596 A G 0.995091 -5.7095e-05
12:108205829 A G 0.125736 2.3026e-05
12:108211454 T G 0.028885 5.9933e-06
12:108221540 T C 0.055862 8.4393e-06
12:108225066 G A 0.767381 -9.4552e-05
12:108230059 A G 0.110120 -2.7852e-05
12:108244045 C T 1.911805 -2.1393e-06
12:108248692 G A 0.037061 -3.2054e-06
12:108249067 C A 1.655802 4.2717e-06
12:108252235 T C 0.211007 -7.6359e-05
12:108253425 T C 1.652827 -2.3834e-06
12:108266755 G A 0.066327 -1.5928e-06
12:108267557 G A 0.062550 2.1549e-05
12:108269440 T C 0.525864 -4.5148e-05
12:108276000 A G 0.029973 6.8997e-06
12:108285467 T C 1.912162 1.9467e-07
12:108286104 G T 0.030969 -2.0705e-05
12:108302022 C T 0.129214 1.0295e-05
12:108304102 T C 0.137135 7.8919e-06
12:108305536 T C 0.025920 1.1595e-05
12:108305672 T C 0.054135 2.8767e-05
12:108323200 G A 0.349614 -2.4926e-05
12:108324148 C T 0.324782 -3.2338e-05
12:108343750 C A 0.088817 -2.9133e-06
12:108353824 T C 0.128741 2.3428e-05
12:108380146 A G 0.056927 1.3113e-05
12:108380992 A G 0.096565 1.5013e-05
12:108385807 G A 1.916616 -2.5395e-06
12:108390636 T C 0.106561 -4.1277e-06
12:108393693 G A 0.043052 3.1208e-05
12:108396158 T C 0.034471 -1.9455e-05
12:108404715 G A 0.835211 3.7979e-05
12:108417105 C T 1.710237 5.1211e-06
12:108421367 G A 0.054588 -4.6368e-06
12:108422857 T C 0.458952 -7.1176e-06
12:108432463 A G 0.058871 -1.3128e-05
12:108450987 G A 1.931694 -9.6548e-06
12:108458820 G A 0.417729 -2.9054e-05
12:108459102 G A 0.456566 -4.6901e-06
12:108460272 G T 1.267117 2.5348e-05
12:108467444 T C 0.102596 -2.3532e-05
12:108469790 A G 0.085251 6.1702e-06
12:108476195 T C 0.145601 2.4775e-05
12:108477555 T C 0.122254 1.0704e-05
12:108484861 C T 0.152513 3.7633e-05
12:108486204 T G 0.180361 -2.9873e-05
12:108487727 G A 0.735983 2.7522e-05
12:108487860 C T 0.083326 8.5751e-06
12:108495596 T G 0.747458 -3.8790e-05
12:108502142 G A 0.921675 -3.5420e-05
12:108502171 C A 0.056750 -2.3757e-05
12:108504100 T C 0.759599 1.9897e-05
12:108505517 G A 0.055074 -2.3625e-05
12:108513316 C T 0.601626 -1.3236e-05
12:108515532 G A 0.657155 1.0823e-05
12:108524070 A G 0.020668 -7.9568e-06
12:108524849 C T 0.054758 2.9205e-07
12:108525445 G A 0.445139 -4.6323e-06
12:108537995 T C 0.163052 -1.3492e-05
12:108540365 A G 0.206964 1.0777e-05
12:108540633 T G 0.083279 3.7015e-05
12:108545985 C A 0.509797 -7.7850e-06
12:108558344 G A 0.102192 -2.1772e-05
12:108558518 A G 0.053901 -3.7418e-06
12:108559655 A G 0.030952 2.3907e-06
12:108567196 T G 1.503548 -1.0651e-05
12:108582298 A G 0.555385 9.5640e-06
12:108583598 G A 1.679621 -3.5128e-05
12:108594044 A C 0.603265 -3.4351e-05
12:108596107 C T 0.350501 -1.8688e-06
12:108602970 A C 0.953769 -3.6130e-05
12:108607732 G A 0.316829 3.6648e-05
12:108612808 T C 0.076564 3.6911e-06
12:108615835 G A 0.056672 -2.7577e-05
12:108617385 C T 1.419327 -7.2853e-06
12:108618081 T C 0.024248 -1.6752e-07
12:108618630 T C 0.521465 -7.9203e-05
12:108618769 A G 0.090462 4.1440e-06
12:108623807 A G 0.046105 -2.5229e-05
12:108635232 T C 1.557231 -2.3092e-05
12:108635932 T C 0.024615 7.9915e-06
12:108637712 G A 0.261814 -2.3794e-06
12:108639063 G A 0.116026 -2.4375e-06
12:108640791 A G 1.933544 5.8637e-06
12:108654248 T C 0.041780 1.0321e-07
12:108655735 A G 0.055159 -3.1141e-05
12:108657463 T C 0.418073 2.8535e-05
12:108661140 A G 0.541772 7.6902e-06
12:108661776 A G 0.025291 3.3060e-06
12:108662695 G T 0.101403 2.6982e-05
12:108663672 C T 0.190421 2.4838e-05
12:108665316 G A 0.030840 2.3737e-05
12:108666828 T C 0.047880 -2.1362e-07
12:108668552 T C 0.373640 1.6543e-06
12:108673048 T C 0.917881 3.2668e-05
12:108673353 C G 0.062468 1.6316e-05
12:108676374 T C 0.030411 -3.6343e-05
12:108682054 A G 0.133871 1.1430e-05
12:108682517 G C 0.097813 -2.5518e-05
12:108682940 A G 0.031884 2.7732e-05
12:108686316 A G 0.027811 1.4820e-05
12:108686549 G A 0.020467 1.5154e-05
12:108688530 A G 0.500515 6.2700e-06
12:108693694 T C 0.081140 1.7040e-05
12:108694678 T C 0.098459 -2.8008e-05
12:108695697 G C 0.033254 -5.2072e-06
12:108695761 T C 0.843918 -1.6330e-06
12:108697520 A G 0.032608 -1.1204e-05
12:108697689 T C 0.059191 -3.6037e-05
12:108699032 T C 1.331595 5.8075e-06
12:108701635 G T 0.381827 -2.1215e-05
12:108702981 A G 1.386794 -8.4749e-06
12:108703694 C G 1.305943 7.0966e-07
12:108704237 G T 1.340961 -7.2246e-05
12:108704260 G A 0.172752 2.1560e-07
12:108704330 C T 0.138267 -3.2999e-05
12:108707583 A G 0.132848 -1.3068e-05
12:108707647 A G 1.359715 3.8084e-05
12:108707781 T C 0.061805 1.0068e-05
12:108717477 A G 0.035239 1.5333e-05
12:108720352 A G 0.696525 5.3310e-06
12:108722428 T G 0.855674 -7.1812e-06
12:108728644 A G 0.536506 -1.0124e-05
12:108734482 T C 0.546484 -3.0160e-05
12:108734584 C T 0.582284 1.5820e-05
12:108742820 T G 0.122067 4.6397e-06
12:108743674 G A 0.646024 1.6892e-05
12:108743739 A G 0.610418 2.7851e-06
12:108751232 T C 0.057845 -2.0053e-05
12:108753854 A G 0.041114 1.6551e-05
12:108763672 C T 1.792930 -5.4465e-06
12:108767333 A C 0.066310 1.2859e-05
12:108782135 C G 0.382181 -1.5527e-05
12:108790727 T G 1.107366 -3.3402e-06
12:108805808 G T 0.740345 -1.1061e-05
12:108807177 G A 0.323619 -2.6398e-05
12:108807666 C A 0.120347 1.7942e-05
12:108812759 G A 0.352769 1.2627e-05
12:108820051 G A 0.833568 -8.7189e-07
12:108838914 C T 0.032839 6.7176e-06
12:108840321 C T 0.031142 -2.0501e-06
12:108841863 A G 0.122734 1.3962e-05
12:108846292 A G 0.481500 -1.3175e-05
12:108852842 C T 0.575131 -1.5547e-05
12:108858888 C A 0.021364 -4.6598e-07
12:108860979 T C 0.120184 -3.6313e-06
12:108866763 C A 0.067208 2.8546e-05
12:108873872 A T 1.367657 -8.1046e-06
12:108874663 A C 0.266702 1.1550e-05
12:108874961 T G 1.198570 5.3290e-06
12:108885446 G A 0.723503 9.5909e-06
12:108886136 G C 0.190166 1.6981e-05
12:108888833 G T 1.029249 1.6235e-05
12:108891957 T G 0.609605 -5.3688e-06
12:108893615 C G 1.788987 5.5930e-05
12:108897702 T C 1.965839 2.7565e-05
12:108900137 A G 1.882560 2.2906e-05
12:108900216 G T 0.360099 -2.4180e-05
12:108901903 T A 0.073287 -2.2156e-05
12:108906376 C T 0.157602 3.9177e-06
12:108910962 T C 0.072600 -2.1620e-05
12:108912178 A G 0.089239 2.5517e-05
12:108919166 C T 0.146927 -6.1144e-07
12:108922982 G A 0.041631 -2.6820e-05
12:108929020 G A 0.242523 -5.9536e-06
12:108930022 A G 0.189034 -4.3286e-05
12:108939901 A T 1.742963 -6.7070e-06
12:108942775 G C 0.157670 -5.9921e-05
12:108945233 A G 0.046452 7.9001e-06
12:108946226 C T 0.510929 3.1739e-06
12:108951307 C T 0.043344 -4.3212e-06
12:108954823 T C 1.669530 9.1031e-06
12:108954862 C G 0.335889 -3.0083e-05
12:108956433 T C 1.339931 3.3516e-05
12:108959610 C G 0.063709 1.7199e-05
12:108962804 T C 0.091170 -4.2222e-05
12:108964674 G A 1.670496 7.7007e-06
12:108964770 T C 0.033730 2.1210e-06
12:108970462 T C 0.112011 8.1813e-06
12:108978770 G C 0.042821 1.3187e-05
12:108980536 A C 0.152380 1.2618e-05
12:108983365 C T 1.954116 1.1829e-05
12:108984751 A C 0.029279 4.7489e-06
12:108985479 T C 0.032183 1.2937e-05
12:108985785 T C 0.114693 9.1406e-06
12:108986112 C G 0.367650 -5.9252e-05
12:108997574 C T 0.248102 7.3515e-06
12:109004443 G A 0.590172 -3.2628e-05
12:109005634 A G 0.117749 5.1521e-06
12:109011645 A G 0.087409 1.9998e-05
12:109017264 C T 0.032720 9.5982e-06
12:109017266 A G 0.032662 1.1718e-05
12:109017898 T C 0.120690 1.1531e-05
12:109018395 T C 0.375806 3.1396e-05
12:109018436 C A 0.037004 -6.4174e-06
12:109022800 A G 0.887384 -5.7294e-05
12:109025361 G A 1.841157 3.6033e-06
12:109027885 T C 0.065372 -1.1876e-05
12:109028341 G A 0.210731 9.1576e-06
12:109033228 T C 0.023918 -4.3449e-06
12:109034978 A G 0.061210 4.2608e-06
12:109053862 T C 1.036300 -1.1413e-05
12:109054623 G A 0.466282 2.5227e-05
12:109057112 T C 0.101651 3.0218e-05
12:109060848 A G 1.973441 1.3429e-05
12:109070959 T C 0.047934 -1.4292e-05
12:109075825 T G 0.040094 -9.5052e-06
12:109080075 T C 0.098554 -5.8733e-07
12:109090581 T G 0.130359 3.3000e-06
12:109092715 T G 0.763699 8.3035e-06
12:109093588 C T 0.138057 4.2552e-05
12:109095137 G A 0.601143 -9.6873e-06
12:109105955 C T 0.030466 -1.9685e-05
12:109115027 T C 0.149939 -1.4400e-05
12:109115985 C A 0.085142 -2.6920e-05
12:109125988 G T 0.583824 -1.3358e-05
12:109133588 T C 0.400615 -7.4210e-06
12:109144967 T C 0.358974 -6.9179e-06
12:109155073 A G 1.900980 3.0553e-05
12:109155099 A G 0.090364 3.0456e-05
12:109163824 G A 0.044942 7.6289e-07
12:109164971 T C 0.045745 3.1963e-05
12:109194408 G A 0.994387 -8.4503e-05
12:109202058 T C 0.042273 4.8149e-06
12:109204468 G C 0.087702 3.2272e-05
12:109204560 A C 0.042229 5.6210e-06
12:109205206 A G 0.075751 -2.3357e-05
12:109210945 A G 0.062407 -1.5996e-05
12:109212246 C G 0.098918 3.9856e-06
12:109218895 G A 0.524732 -2.7261e-05
12:109221123 A G 0.051157 1.7817e-05
12:109223254 C G 0.542323 -2.3074e-05
12:109228877 A T 0.024418 -9.7886e-06
12:109234703 G A 0.167900 1.5428e-05
12:109250356 G A 0.840783 -4.0652e-05
12:109257246 C T 0.134392 1.0020e-06
12:109269956 G A 0.108635 -1.9050e-05
12:109270506 G A 0.991861 -7.8025e-07
12:109274779 T C 0.182111 -2.1032e-05
12:109276645 T C 0.337371 -3.4910e-05
12:109278323 T C 0.266662 1.5743e-05
12:109283541 A G 0.030762 8.2911e-06
12:109284478 T G 0.463205 -1.9400e-05
12:109288202 C A 0.042535 -4.4456e-06
12:109292973 G A 0.138910 1.5538e-05
12:109301430 T C 0.289937 -4.7356e-06
12:109303531 A G 0.125297 -9.1504e-06
12:109306627 G A 0.100081 -1.9958e-05
12:109307853 T C 1.548072 -2.3443e-07
12:109310009 T C 0.792162 1.4641e-05
12:109312212 T C 0.278700 2.5504e-05
12:109314988 A C 0.046068 -1.1571e-07
12:109316851 C A 0.673488 -1.2959e-05
12:109323634 G A 1.187735 -2.1586e-05
12:109324704 G A 0.082075 1.3677e-05
12:109328904 T C 0.076340 1.1698e-05
12:109331622 T C 0.365338 2.1649e-05
12:109333321 A G 0.203156 -9.2778e-06
12:109432616 T G 0.630381 6.6476e-07
12:109433233 C T 0.310407 -2.1524e-05
12:109446316 T G 1.286107 -3.4419e-05
12:109491468 A G 1.163620 -7.5100e-06
12:109496794 T C 0.289702 -1.4453e-05
12:109506469 G A 1.518487 -2.4174e-05
12:109508248 T C 0.037000 8.0871e-06
12:109508857 G A 0.088402 4.6948e-05
12:109517704 A G 0.055234 7.6370e-06
12:109518133 G A 0.988893 -1.3674e-05
12:109519477 T C 0.191665 -1.8381e-05
12:109520769 G A 0.173955 1.2138e-05
12:109526189 T C 0.020477 -1.1360e-05
12:109527063 G A 0.176152 1.2862e-05
12:109527872 C T 0.057664 1.1568e-06
12:109528198 T C 0.087369 -3.4019e-06
12:109533419 T C 0.842173 -2.9807e-05
12:109541171 C T 0.353041 1.8497e-05
12:109546114 T C 0.092781 -1.9030e-05
12:109551621 A G 0.332146 -3.0374e-05
12:109562460 A G 0.468744 -4.3202e-05
12:109563529 A G 0.044232 -4.0342e-06
12:109569068 G A 0.093315 -1.9120e-05
12:109570495 A G 0.196962 -2.1300e-05
12:109580205 G A 0.504989 4.7351e-06
12:109580898 T C 0.093788 -1.2690e-05
12:109584991 C T 0.374266 1.1562e-05
12:109588708 G T 0.427031 2.0041e-05
12:109591369 G T 1.148746 3.2385e-06
12:109597157 G A 1.839770 -3.3693e-06
12:109598909 A G 0.021038 -1.0752e-05
12:109604055 G A 0.387740 2.0586e-05
12:109605935 T G 0.029640 1.5105e-06
12:109611786 T G 0.055587 6.1685e-06
12:109616223 G T 0.033128 -9.5343e-06
12:109617728 G A 0.038836 8.3965e-06
12:109617865 C T 1.638510 1.1736e-05
12:109622975 G A 0.157337 -1.6025e-05
12:109623086 T C 0.039217 7.2389e-06
12:109623516 A G 0.386852 2.2302e-05
12:109627416 G A 1.523828 -1.5183e-05
12:109633316 C T 1.124362 -3.6985e-05
12:109633792 C T 1.061741 -3.4186e-05
12:109634834 G A 0.061088 -5.3269e-06
12:109638525 G A 0.083340 1.6784e-05
12:109644408 A C 0.150565 -1.1680e-06
12:109645816 G A 0.027103 7.4757e-06
12:109649012 A G 0.377204 -1.4746e-05
12:109651224 T C 0.362156 -3.7663e-06
12:109652349 G A 0.117644 1.1730e-06
12:109658191 A G 0.135089 -1.0592e-05
12:109659177 G A 0.088280 1.8773e-06
12:109661436 T C 0.033335 8.3949e-06
12:109665242 A G 0.130009 2.1248e-06
12:109669670 C T 0.636066 -2.1104e-05
12:109670468 C T 1.795623 7.8709e-06
12:109672049 A G 0.472946 -6.8636e-06
12:109672050 A C 0.080518 -1.7675e-05
12:109672208 C T 0.152434 -2.0267e-06
12:109673448 T A 0.025091 1.1064e-05
12:109676047 G A 0.046132 3.4286e-07
12:109679643 A C 0.065793 -1.0490e-06
12:109683575 G A 1.370567 -6.2005e-06
12:109684125 A G 0.127935 2.1576e-05
12:109685116 G A 0.506645 -1.0992e-06
12:109688137 T C 0.109869 2.6487e-05
12:109692053 T C 0.222134 2.4565e-05
12:109694230 G T 0.465680 2.1074e-05
12:109696838 A G 1.626523 -2.4408e-06
12:109698747 G A 0.068466 -2.7005e-05
12:109698954 C A 0.114975 -4.6337e-06
12:109704325 T C 1.627237 -4.5765e-06
12:109707091 T C 1.047686 -5.3115e-05
12:109708567 C T 0.131573 2.5636e-05
12:109714291 G T 0.022078 6.1718e-07
12:109723233 A G 0.270602 -3.7707e-05
12:109725663 A G 0.083850 2.7521e-06
12:109728175 A G 0.110195 -3.0518e-06
12:109728861 T C 0.145179 1.0857e-05
12:109744235 T C 0.954456 1.0527e-05
12:109753434 C T 0.021565 1.3142e-06
12:109769681 C G 1.178314 4.2326e-06
12:109775148 A G 0.796670 -2.1188e-05
12:109781415 C A 0.179528 4.3678e-06
12:109785241 T C 0.051467 -5.1664e-06
12:109801673 T C 0.034100 2.7866e-06
12:109805035 C T 0.022116 -1.7465e-05
12:109821204 T C 0.042746 6.0980e-06
12:109826634 A C 0.444547 -5.7937e-06
12:109827461 C T 0.285194 -4.5196e-06
12:109830534 A C 0.894391 2.0063e-06
12:109835975 C G 0.929834 -4.1090e-06
12:109836164 G A 0.611200 7.2214e-06
12:109838036 T C 0.065389 -8.6561e-06
12:109840940 G A 1.249649 -5.3992e-06
12:109843078 T C 0.101447 -1.3243e-05
12:109845660 A T 0.036908 7.8776e-06
12:109848567 C T 0.923130 -1.5870e-06
12:109853349 G A 0.127194 1.7641e-05
12:109855118 T C 0.082497 9.6912e-06
12:109866083 A G 0.150894 -1.6839e-05
12:109866528 A C 0.621624 4.6620e-05
12:109872909 T C 0.146420 -6.4630e-06
12:109873214 T G 0.154213 -5.9356e-06
12:109874951 G A 0.030598 -3.9286e-07
12:109883374 C T 1.274672 8.1854e-06
12:109885828 G A 0.129673 -3.2811e-05
12:109886361 C T 0.207495 8.5044e-06
12:109888472 G A 0.084989 -1.4622e-05
12:109893733 A G 0.020402 1.0050e-05
12:109901941 G A 0.031924 5.3935e-06
12:109904769 G A 0.035297 1.8503e-06
12:109908252 C A 0.022102 -1.4794e-05
12:109936056 C T 0.080844 -3.1825e-05
12:109957002 T A 0.035770 2.6107e-06
12:109957132 A G 0.167071 -2.3170e-05
12:109968913 A G 0.547140 6.5533e-06
12:109969175 T C 0.067429 -1.8546e-05
12:109975296 A G 0.047013 1.2866e-07
12:109977464 G T 0.686771 8.4690e-07
12:109982025 T C 0.060408 -3.1849e-06
12:109985985 G A 0.043392 1.2482e-05
12:110000193 T C 1.045398 1.5251e-05
12:110002133 T C 0.359096 2.0240e-05
12:110005125 A G 0.027515 -2.1816e-06
12:110011230 T C 0.519221 1.4694e-05
12:110013879 A G 0.221175 1.3537e-05
12:110025617 T C 0.085366 -1.4553e-05
12:110029186 A G 0.359048 1.6986e-05
12:110041639 T C 0.132984 1.9069e-05
12:110043679 T C 0.162974 -2.4518e-05
12:110050001 T A 0.715748 1.0236e-05
12:110052245 A G 0.438897 1.6018e-05
12:110054765 C G 0.947633 -6.1162e-06
12:110056708 C A 0.960817 1.7663e-06
12:110057783 G A 0.028531 -2.9152e-05
12:110061779 A C 0.104657 -1.7876e-05
12:110063391 A G 0.853454 -1.0186e-05
12:110063890 A G 0.027528 3.6815e-06
12:110064664 A G 0.359337 3.3802e-05
12:110065551 T C 0.130604 1.8067e-05
12:110068642 T G 0.079559 8.2641e-06
12:110078967 T C 0.070468 3.1034e-07
12:110081960 G A 0.785607 -2.9540e-05
12:110085259 A G 0.178939 -4.4862e-05
12:110085353 T C 0.614674 -4.6755e-05
12:110086928 A C 0.021511 1.3671e-05
12:110089867 A G 0.939759 -1.0546e-05
12:110107768 C A 1.184308 8.3429e-06
12:110108257 C T 0.410668 -3.9664e-06
12:110111567 G A 0.028712 -1.2762e-05
12:110112932 A G 0.260474 1.0218e-06
12:110113805 T G 0.160764 3.3229e-05
12:110115286 G A 0.584032 -3.1698e-05
12:110115704 T C 0.482469 -1.2717e-05
12:110115800 A G 0.041665 -2.5092e-05
12:110117025 C T 1.016064 -1.8910e-05
12:110119889 G A 0.179514 -1.2032e-05
12:110120043 C G 0.188629 -1.0703e-05
12:110121111 A C 1.568386 1.3768e-05
12:110128952 T C 1.501603 1.5027e-05
12:110131792 T C 0.127344 1.3001e-05
12:110132304 T G 0.089347 2.3812e-05
12:110140100 G T 0.094648 2.0308e-05
12:110143937 A G 0.033835 1.7269e-07
12:110147813 C G 0.052452 2.0167e-08
12:110155600 T C 0.057001 1.3520e-05
12:110157492 G A 0.251488 -6.9641e-07
12:110158581 C T 0.043089 4.8369e-06
12:110160621 A G 0.026406 -1.3753e-05
12:110170300 T C 0.285340 7.2956e-06
12:110173035 T G 0.071403 -5.1708e-06
12:110175930 T C 0.447005 2.6839e-05
12:110177198 A G 0.023527 -1.2892e-05
12:110191212 G A 0.232861 -9.6671e-06
12:110199401 A G 1.392989 3.2480e-05
12:110216621 T C 0.056648 -1.2949e-05
12:110217602 T C 0.035467 1.6134e-05
12:110220752 G A 0.303798 -2.8836e-05
12:110221524 T C 0.025720 -8.5386e-06
12:110224922 C A 1.139284 7.6234e-06
12:110225923 G C 0.906229 2.0420e-05
12:110228055 T C 0.026318 -1.3170e-05
12:110230597 T C 0.023724 3.9822e-06
12:110236347 G A 0.022333 -3.2878e-07
12:110242581 G A 0.481129 -3.3986e-05
12:110242933 C A 1.051208 -2.4821e-05
12:110245396 A G 0.154345 -1.1357e-05
12:110248849 G T 0.534996 -3.9179e-06
12:110253046 T C 0.029963 -2.1647e-06
12:110253503 A C 0.028480 2.8359e-05
12:110259851 A G 0.044262 -8.4279e-06
12:110279179 A G 1.020521 2.0410e-05
12:110285775 A C 0.732250 -4.2658e-06
12:110297696 T C 0.021874 6.2332e-06
12:110300147 G A 1.177039 1.7681e-05
12:110316685 C T 0.057212 5.1190e-06
12:110325994 A G 0.027899 5.0989e-06
12:110341933 G A 0.303611 7.2272e-06
12:110350241 A G 0.031652 3.7321e-06
12:110352361 A G 0.057355 2.0961e-05
12:110355704 G T 0.058412 8.6802e-06
12:110358809 T C 0.071719 -6.1377e-07
12:110368201 A G 0.517065 -5.2356e-07
12:110383141 A G 0.064824 -1.6061e-05
12:110429138 A G 0.158255 -1.9670e-06
12:110447513 G A 0.046826 6.9388e-06
12:110467144 T C 0.143976 -1.8525e-05
12:110470426 G T 0.079359 4.3214e-05
12:110470695 C T 0.119596 7.6504e-06
12:110474070 C T 0.066691 -1.3373e-05
12:110489134 A C 0.058800 5.7279e-07
12:110489208 T C 0.246562 -6.2495e-06
12:110504994 C A 0.063872 -1.0414e-06
12:110509461 A G 0.175621 -1.3065e-05
12:110517930 C A 0.486035 2.6954e-05
12:110527964 T C 0.103518 -3.4043e-06
12:110547996 T C 0.052622 5.2425e-06
12:110548108 C T 0.021517 7.1875e-06
12:110550131 T G 0.070642 -5.5798e-06
12:110557312 G A 0.755315 2.1580e-05
12:110560318 T C 0.064882 -1.4282e-05
12:110573793 C A 0.033247 -5.6622e-06
12:110619349 C G 0.336973 -9.2916e-06
12:110630220 T C 0.148797 -1.4910e-05
12:110642190 C A 0.255735 -1.2251e-05
12:110659314 A G 0.603193 -1.0879e-05
12:110681099 A G 0.112415 -7.7378e-06
12:110688168 G A 0.194609 -2.7676e-06
12:110704487 T C 0.144951 1.3777e-05
12:110729807 A G 0.038187 -2.3320e-05
12:110734406 G A 0.021405 8.1834e-06
12:110736619 C G 0.059796 -1.9023e-05
12:110757585 G A 0.311934 -1.7810e-05
12:110761843 G A 0.023544 3.6825e-06
12:110766767 G A 0.174577 -1.1689e-05
12:110775989 G A 0.064994 -1.8542e-05
12:110780107 A G 0.144588 1.3321e-05
12:110781360 G A 0.033845 1.9711e-05
12:110792479 A G 0.085271 -3.2547e-07
12:110809435 A G 0.056209 5.2049e-06
12:110812923 A G 0.021249 -1.8469e-05
12:110816505 G A 0.122241 -7.5603e-06
12:110823331 G T 0.053095 1.6790e-05
12:110827136 C T 0.022092 -2.9698e-05
12:110841437 T C 0.058946 -1.9696e-05
12:110857966 A G 0.145580 5.2417e-06
12:110885246 A G 0.046540 -1.6273e-05
12:110901758 G A 0.244420 -1.3611e-05
12:110905869 A G 1.531997 -3.4683e-05
12:110924001 T C 0.145152 1.3006e-05
12:110938643 T G 0.081966 7.9544e-06
12:110950376 C T 1.221811 -1.1251e-05
12:110960196 A G 0.066320 -1.3914e-05
12:110967652 T G 0.174132 -1.1572e-05
12:110978032 T C 0.264285 -1.3944e-05
12:110979539 T C 1.530651 -3.9014e-05
12:110986233 T C 0.053163 7.0107e-06
12:110987868 A G 0.055281 1.5318e-05
12:111010642 G T 0.160778 -2.2626e-05
12:111037344 A G 0.339115 -9.9857e-06
12:111057896 T C 0.124790 -8.5095e-06
12:111065358 A G 0.038789 -1.1016e-05
12:111082836 T G 0.052449 -2.8196e-07
12:111099002 T C 0.021351 8.1745e-06
12:111124809 A G 0.061673 -5.1660e-06
12:111129865 G A 0.049189 2.5746e-06
12:111149250 G A 0.066334 -1.5096e-05
12:111163204 T C 0.202997 -4.0054e-06
12:111164891 T C 0.035066 -1.3682e-06
12:111165793 G A 0.166659 -1.5331e-05
12:111168743 T C 1.838957 9.0780e-06
12:111193499 A G 0.193854 -4.8777e-06
12:111193578 A G 0.051069 -2.0492e-05
12:111200637 A G 1.609143 -9.7392e-06
12:111207287 T C 0.057811 2.7789e-06
12:111207445 T G 0.140147 2.9134e-05
12:111212762 A T 0.779297 1.5576e-05
12:111226383 G A 0.054180 1.5814e-05
12:111231474 G A 1.107598 3.0503e-05
12:111243466 G A 0.034906 1.8016e-05
12:111253884 G A 0.987788 3.9162e-05
12:111254708 C T 0.082473 3.5887e-05
12:111257563 T C 0.190373 -1.9156e-06
12:111269159 A G 0.230957 -1.0925e-06
12:111269276 T C 0.114632 2.7848e-05
12:111274657 A C 0.058773 -1.5163e-05
12:111274756 C T 1.204234 3.1663e-05
12:111277488 C T 0.306467 -1.7602e-05
12:111280542 A G 0.027076 -8.4855e-06
12:111281108 T G 0.188578 -1.2025e-05
12:111287959 G C 0.099023 7.9988e-06
12:111289927 T C 0.057437 -1.9520e-05
12:111293851 G T 0.058086 1.6128e-05
12:111296822 T G 0.034056 9.9275e-07
12:111302072 A G 0.126660 2.1154e-06
12:111308669 T C 0.063522 1.4942e-06
12:111314289 C T 0.579411 -2.4816e-05
12:111319847 T C 0.420619 -3.5903e-05
12:111327701 T C 0.073878 4.8311e-06
12:111333622 C T 0.691412 -2.1030e-05
12:111338321 T A 0.030371 -1.1716e-06
12:111338794 T C 0.146141 -1.9270e-06
12:111339477 T C 0.033784 -1.2683e-06
12:111340243 C T 0.691701 -2.3083e-05
12:111345219 T G 0.039418 -1.4108e-05
12:111347333 C T 0.515678 -2.7993e-05
12:111349223 G A 0.176080 2.2287e-07
12:111351439 G T 0.146332 8.2399e-07
12:111352848 C A 1.353129 -8.2948e-06
12:111358234 A G 0.021494 2.7225e-06
12:111359260 G A 0.080525 6.3237e-07
12:111365043 T C 1.016401 -1.2871e-05
12:111365324 G A 1.086556 -1.4757e-05
12:111375172 T C 1.101865 -1.7187e-05
12:111378424 A G 0.081361 3.8525e-06
12:111381473 C G 0.065491 3.1809e-07
12:111383057 C T 0.062353 -1.3845e-05
12:111395118 A G 0.046445 -1.1798e-06
12:111396762 G A 0.024418 -4.0846e-07
12:111399771 A G 1.106751 -1.4794e-05
12:111416870 T C 0.114625 -8.9692e-06
12:111421673 T C 0.032438 -8.7676e-06
12:111426615 A C 1.315354 -3.3941e-06
12:111429783 T C 0.069064 7.3536e-06
12:111438001 G A 0.154865 7.3618e-06
12:111460000 A G 0.086287 1.3224e-05
12:111490653 G A 0.125695 -1.3997e-05
12:111494063 A G 0.039972 -1.5784e-05
12:111503495 A G 0.035266 6.6656e-06
12:111504033 C T 0.701805 3.5199e-06
12:111515309 T C 0.041015 -2.4789e-05
12:111519644 C T 0.046724 -2.8339e-06
12:111522000 C A 0.069554 5.8181e-06
12:111522026 G T 0.136098 2.2496e-06
12:111542948 A G 0.053466 1.0856e-05
12:111546165 C T 0.873323 -4.2214e-06
12:111553880 G T 0.037184 5.6590e-06
12:111560578 A G 0.038574 2.5379e-05
12:111564633 A G 0.097140 -5.2252e-06
12:111574354 G A 0.074150 -1.2630e-05
12:111578993 T C 0.103518 -1.6902e-06
12:111579226 A G 0.050919 3.5115e-06
12:111586426 G A 0.243349 -1.0999e-05
12:111586962 G A 0.052041 -2.5662e-05
12:111598014 T C 0.047720 -3.9308e-06
12:111602684 T C 0.126402 -1.6301e-05
12:111606036 G T 0.052592 1.5494e-05
12:111615151 T C 0.038738 -2.9962e-06
12:111616207 G C 0.315378 -1.2175e-05
12:111618333 T C 0.048073 -2.2487e-05
12:111631835 G A 0.086916 -4.6051e-06
12:111637151 T C 0.041413 1.0283e-05
12:111644587 G A 0.046537 -2.8382e-05
12:111645043 G A 0.256000 -1.9743e-06
12:111648172 G T 0.214576 9.3548e-07
12:111664061 G T 0.438176 8.0361e-06
12:111671573 G A 0.035168 -9.9017e-06
12:111674121 C T 0.136703 4.7711e-06
12:111682245 C T 0.022656 1.8194e-05
12:111698457 A G 0.440182 1.8637e-06
12:111707556 A G 0.325533 1.0050e-05
12:111711618 A G 0.026508 1.0328e-05
12:111715197 T C 0.751918 -7.0701e-06
12:111716376 T C 1.371227 2.0823e-05
12:111718382 A G 0.046265 5.3412e-06
12:111724699 C T 0.271272 2.5928e-05
12:111736078 T C 0.055366 9.9037e-06
12:111738364 G A 0.160203 -1.8955e-06
12:111743047 T G 0.166013 2.8037e-07
12:111753808 C T 0.427596 2.3455e-05
12:111756438 G A 0.572537 1.5190e-05
12:111757647 C A 0.315949 2.1964e-05
12:111766316 C T 0.166197 4.3069e-06
12:111767419 T C 0.294873 1.4302e-05
12:111768698 A G 0.027685 -1.8414e-06
12:111777482 A G 0.101865 1.7064e-05
12:111778178 C T 0.474258 1.8333e-05
12:111785515 A G 0.050674 -6.7474e-06
12:111791185 A G 0.037449 4.5653e-06
12:111792427 G A 0.404803 3.0981e-05
12:111797736 G A 0.051779 -4.5671e-06
12:111800258 A G 0.606930 -2.8207e-05
12:111833348 T C 0.426164 -8.6535e-06
12:111863516 A G 0.042205 3.1491e-06
12:111872722 C T 0.118399 6.1768e-06
12:111882600 A G 0.029980 -1.0930e-05
12:111884608 C T 1.035175 -1.0838e-05
12:111910219 G A 1.007871 -1.4387e-05
12:111911494 A T 0.047441 -3.1689e-06
12:111923455 A G 0.077550 2.9956e-06
12:111926901 C T 0.421139 6.9577e-06
12:111952215 A G 0.090139 -1.2725e-05
12:111953704 A G 0.079916 -1.3938e-05
12:111965658 A C 0.412075 7.3479e-06
12:111998206 C T 0.049416 -1.3662e-06
12:112007756 T C 1.033747 -9.9265e-06
12:112015380 G A 0.039526 8.4808e-06
12:112056680 C A 0.058984 4.8438e-06
12:112072424 G A 0.828656 1.2801e-06
12:112080669 C T 0.046887 4.3174e-06
12:112081291 C T 1.956690 -1.4872e-05
12:112091244 A G 0.056192 -1.0992e-05
12:112091356 T C 0.153070 -1.2756e-05
12:112102634 A G 0.042114 -1.0784e-05
12:112103148 T C 0.348761 1.1304e-05
12:112111717 T C 0.029378 -6.0827e-06
12:112146555 A C 0.346972 1.0547e-05
12:112179471 C T 1.320603 -6.2903e-07
12:112182876 T C 0.045170 2.3435e-06
12:112186274 T C 0.094532 -2.0583e-06
12:112189001 A G 0.059867 1.9883e-05
12:112197562 A G 0.029487 1.3290e-05
12:112197597 A G 0.142456 1.1490e-06
12:112204427 G A 0.347924 1.0291e-05
12:112211833 C T 0.650386 -8.7068e-06
12:112212874 T C 0.020341 -1.1193e-05
12:112230036 A G 0.342488 8.1724e-06
12:112245637 G T 0.212302 -1.7587e-05
12:112250200 A G 0.156684 -7.2278e-06
12:112277084 T C 0.121768 4.1978e-06
12:112277227 T C 0.027777 -1.4548e-06
12:112281013 G A 0.349611 1.3068e-05
12:112327057 G T 0.162705 1.0925e-05
12:112339573 C T 0.024686 -4.6803e-06
12:112341809 C T 0.095916 -6.9369e-07
12:112357085 T C 0.048114 2.5927e-06
12:112357984 T C 0.056723 1.9300e-05
12:112375990 C A 0.346547 1.2928e-05
12:112380442 T C 0.048111 -1.3350e-05
12:112439664 T C 0.188768 1.9219e-05
12:112460215 G A 0.035644 -1.4851e-07
12:112471090 T G 0.157997 -6.9530e-06
12:112471716 C T 0.099792 -1.2161e-05
12:112486818 G A 0.855144 4.6699e-06
12:112495114 A C 0.057848 -1.3112e-05
12:112495256 C T 0.116369 7.1951e-06
12:112513361 T C 0.028525 2.6364e-06
12:112521448 A G 0.567281 -4.5570e-06
12:112521849 T G 0.057556 7.7170e-06
12:112545374 G A 0.119174 -3.5800e-06
12:112548562 A G 0.188561 1.9682e-05
12:112583447 C A 0.053462 1.5209e-05
12:112590640 G A 0.096388 -1.5679e-06
12:112591686 A G 0.812711 7.2721e-06
12:112601733 A T 0.075354 1.3321e-05
12:112629713 A G 0.028569 9.6561e-06
12:112633304 A C 0.163001 1.0578e-05
12:112638486 T G 0.029905 -7.8671e-06
12:112641377 G T 0.029415 1.6640e-05
12:112667675 G T 0.566825 -8.2804e-06
12:112686873 G A 0.087794 1.1592e-05
12:112687233 A G 0.025917 1.7460e-05
12:112735497 C T 0.154583 -1.1519e-05
12:112740709 C T 0.163103 9.9986e-06
12:112766434 C T 0.040305 -9.5402e-06
12:112778443 C T 0.096201 -2.7760e-05
12:112820635 G A 0.057964 -1.6313e-05
12:112869780 G A 0.060041 1.8152e-05
12:112871372 G A 0.849000 8.4145e-06
12:112874179 G A 0.161046 -1.1711e-05
12:112890776 G A 0.193443 1.9072e-05
12:112891203 C G 0.032465 5.2247e-06
12:112893414 C T 0.069962 1.2669e-05
12:112910219 A G 0.094821 -9.9694e-06
12:112917667 G T 0.075017 8.1195e-06
12:112924706 A G 0.101777 -2.6675e-05
12:112935344 T C 0.162603 1.8784e-05
12:112942856 A G 0.062411 9.4145e-06
12:112946639 T C 0.023449 -4.3797e-06
12:112963146 A G 0.430350 -2.5363e-05
12:112965142 G A 0.189595 1.6306e-05
12:112990733 A G 0.174785 -5.5473e-06
12:112991098 T C 0.056015 3.9581e-06
12:112992423 A G 0.170923 1.4375e-05
12:113000685 C A 0.217262 -2.7323e-05
12:113001214 C T 0.429445 -6.1854e-06
12:113024793 G A 0.641003 -1.2829e-05
12:113025901 G A 0.190778 -2.9778e-05
12:113028429 A G 0.054846 -4.0321e-06
12:113029356 T C 0.027749 5.9706e-06
12:113030631 A G 0.053007 4.9024e-06
12:113031908 T C 0.058276 3.9317e-06
12:113031957 T C 0.798275 1.0920e-05
12:113032772 A G 0.062808 6.1244e-06
12:113043337 T C 0.069581 1.2582e-05
12:113051062 A G 0.131767 1.8934e-05
12:113054399 A G 0.392282 -3.2470e-06
12:113055215 G T 0.022537 -7.0633e-06
12:113068771 C T 1.262021 1.2565e-05
12:113070264 A C 0.042930 2.3551e-05
12:113076475 C T 1.917007 4.0591e-07
12:113076680 G T 1.651678 2.1567e-06
12:113098733 A G 0.057712 -3.2941e-05
12:113100994 A C 0.637671 5.3957e-06
12:113112280 G A 1.207835 2.2483e-05
12:113114876 C T 0.077135 2.0548e-05
12:113117790 A G 0.059058 -7.7051e-07
12:113121242 C T 0.060119 -4.1942e-05
12:113127059 A G 0.121363 -1.0065e-06
12:113127404 A G 0.537583 1.2945e-05
12:113128754 T C 0.314749 -1.7097e-05
12:113129465 A G 0.054258 -1.9246e-05
12:113140041 T C 0.412167 1.2104e-05
12:113156301 C T 0.050552 9.8040e-06
12:113156901 C T 0.338446 6.4386e-06
12:113158038 A G 0.281808 -1.7707e-05
12:113158296 C T 0.057375 -2.4802e-05
12:113159744 T G 0.093074 7.7038e-06
12:113160812 C T 0.185454 -6.0624e-05
12:113166569 G A 1.403644 -3.0072e-05
12:113173009 A G 0.280054 1.3566e-05
12:113173494 A G 0.841572 -2.4048e-05
12:113195914 T C 0.273050 -6.5599e-06
12:113215452 G T 1.576110 2.5631e-05
12:113218199 T G 1.737068 1.0800e-05
12:113219606 T C 0.021834 1.0375e-05
12:113220266 G A 0.102297 6.8471e-06
12:113222700 G T 0.199049 -2.1626e-05
12:113225207 T C 0.060700 -2.7101e-05
12:113229609 C A 0.057552 5.6271e-06
12:113232252 G A 0.102049 1.2687e-05
12:113232964 C T 0.020725 -3.5175e-06
12:113233675 G A 0.091972 -3.1382e-05
12:113235279 T C 0.884063 -4.1220e-05
12:113235322 G A 0.027219 8.5550e-06
12:113238026 G A 0.190655 -4.8916e-06
12:113238694 A G 0.020759 1.6336e-05
12:113253626 C T 0.049835 -7.0392e-06
12:113255442 A C 0.059640 -2.8053e-05
12:113255639 A G 0.165663 -1.0080e-05
12:113257413 A C 0.186922 -1.2302e-05
12:113257620 A C 0.023996 2.3016e-06
12:113259208 G A 0.118589 -8.7868e-06
12:113259861 T G 0.195602 -1.3444e-05
12:113261782 C T 0.039183 1.3438e-05
12:113263518 C A 0.579806 -3.6824e-05
12:113263553 C A 0.709009 2.1527e-05
12:113263569 G T 0.674049 2.4993e-05
12:113263651 C A 0.134092 -3.1035e-05
12:113266855 C T 0.056566 -1.2603e-05
12:113267819 A C 0.352069 -1.8144e-05
12:113269412 G A 0.759208 4.9412e-05
12:113271093 A C 0.661520 -3.3576e-05
12:113273490 G A 0.076476 -4.0487e-07
12:113285073 A G 0.801651 2.2648e-05
12:113288645 T C 0.054268 6.4464e-07
12:113294169 A G 0.027630 -9.0175e-06
12:113297695 A C 0.129730 2.8695e-06
12:113302754 A G 0.062720 1.2288e-05
12:113304801 T C 0.044449 -4.6256e-06
12:113315391 A G 0.184440 3.0908e-05
12:113315737 A C 0.244396 9.4540e-05
12:113316372 A G 0.091676 -3.4580e-06
12:113317826 A G 0.081994 -2.7718e-05
12:113319778 A G 0.806917 1.4168e-05
12:113328512 G A 0.778138 9.0201e-06
12:113335687 A G 0.117508 1.3905e-06
12:113336042 A G 0.050073 1.7787e-05
12:113341598 C T 1.590828 -5.7451e-07
12:113346127 A C 0.051402 -6.3057e-06
12:113348661 T C 0.287832 1.1258e-05
12:113348870 A G 1.152564 -1.0514e-05
12:113357193 A G 1.293500 -1.2578e-05
12:113357442 A G 1.297726 -8.0181e-06
12:113364126 C T 0.081174 1.7186e-06
12:113366308 T C 0.024040 -1.4945e-05
12:113366882 T C 0.224497 4.1297e-06
12:113369644 T C 1.875152 -1.2787e-05
12:113379390 T C 0.041920 1.0106e-05
12:113379509 A G 0.021602 6.2081e-06
12:113381956 T C 1.289753 -1.4061e-05
12:113385246 T C 1.053704 -2.2367e-05
12:113386779 G C 0.546508 -5.8163e-06
12:113387500 T C 0.040655 -2.6948e-06
12:113402297 T C 0.351973 -2.0995e-06
12:113403675 T C 0.032910 -4.5632e-06
12:113405152 A G 0.056124 -1.6807e-05
12:113409701 C A 0.029317 -2.1640e-05
12:113412928 T C 0.551761 -5.5607e-06
12:113424003 A G 0.417124 -7.5723e-06
12:113425679 C T 1.352018 -1.6217e-05
12:113430836 G T 1.088552 -3.6158e-06
12:113436454 T C 0.261786 -9.8351e-07
12:113436823 G A 0.119174 -1.8475e-05
12:113437978 C T 0.163089 -2.0757e-06
12:113447103 G A 0.150293 -1.3646e-06
12:113448288 G A 1.285565 -1.4900e-05
12:113450032 A G 0.818963 -3.1852e-05
12:113452759 G T 0.074449 4.6516e-06
12:113459618 T G 0.467340 1.6640e-05
12:113460773 C T 0.028786 -8.0323e-06
12:113465411 T C 0.049716 -1.2565e-05
12:113466145 C T 0.129193 -2.9335e-06
12:113469275 G A 0.764440 -2.0419e-05
12:113478149 T C 0.713089 -1.8321e-05
12:113479434 C A 0.034049 -5.2087e-07
12:113482205 G A 0.428333 4.6762e-06
12:113483865 C G 1.451551 -1.0050e-05
12:113496313 T C 0.543655 8.2818e-06
12:113497945 C T 0.195622 1.1235e-05
12:113498345 A G 0.331122 2.0039e-05
12:113499180 C A 0.166432 -5.0589e-06
12:113500128 A G 0.635383 8.5087e-06
12:113503198 T G 0.098024 -9.0526e-06
12:113507646 A C 0.033209 -1.1359e-05
12:113507983 G T 0.486209 -1.1796e-05
12:113508064 A G 0.109654 -4.8799e-06
12:113510037 C G 1.320889 -1.1652e-05
12:113512585 C A 0.117977 1.6355e-06
12:113521077 G T 0.129217 3.0459e-05
12:113522774 C T 0.688359 -2.1606e-05
12:113524564 G A 0.261134 4.6704e-06
12:113524987 G C 0.158486 4.0986e-05
12:113526104 C T 1.590196 5.7603e-06
12:113535755 G A 0.050283 3.4526e-05
12:113536196 A G 1.550088 -6.5081e-07
12:113537126 A G 1.885283 3.0949e-06
12:113540717 G A 0.311040 -7.2458e-07
12:113548243 C T 0.785447 3.3575e-05
12:113553481 T C 1.552294 4.5891e-06
12:113554689 A G 0.332860 -2.8031e-05
12:113558729 C G 0.098190 -1.9197e-05
12:113562475 G A 0.021657 2.8938e-05
12:113563670 T G 0.034318 -2.4396e-06
12:113565637 A G 0.020487 -1.5825e-05
12:113565933 A G 0.149262 -5.2881e-06
12:113568531 A G 0.149718 2.6186e-06
12:113569737 T C 0.180622 6.5886e-07
12:113573237 G C 0.090690 1.3348e-06
12:113574274 C T 0.175183 4.8313e-06
12:113574608 A G 0.144591 -8.9043e-06
12:113575914 T C 0.031078 -3.5066e-07
12:113586615 C T 0.198998 2.6124e-06
12:113599866 C T 0.139988 1.2915e-05
12:113606389 A G 0.740104 -1.2684e-05
12:113610489 G C 0.026457 8.5593e-06
12:113622716 G A 0.038418 2.7598e-05
12:113629949 T C 1.398391 4.0631e-06
12:113629960 G A 0.043375 2.0738e-05
12:113637884 C T 0.020389 -5.3397e-06
12:113640222 T C 0.205240 1.2172e-05
12:113658847 A G 0.137907 1.0117e-05
12:113659260 C T 0.140426 1.3520e-05
12:113673962 A G 0.090544 -1.4826e-05
12:113681915 C T 1.959913 -2.5492e-06
12:113692191 A G 0.081225 -8.9010e-06
12:113700738 G A 0.140045 9.3478e-06
12:113701828 A G 0.038823 -4.3739e-06
12:113704943 C G 0.053836 -2.0594e-06
12:113712543 C T 0.057022 3.4388e-05
12:113718521 G A 0.065355 -1.1811e-05
12:113724514 T C 0.036820 2.3470e-05
12:113727436 C A 0.242115 -1.1487e-05
12:113728622 T C 0.040376 -8.1833e-06
12:113729210 T C 0.023401 1.1921e-06
12:113740467 A G 0.216949 2.0979e-05
12:113752090 G A 1.214213 1.6819e-06
12:113752128 T C 0.108747 -1.2320e-05
12:113755478 A C 0.118610 -3.6412e-06
12:113758166 A G 0.047683 -1.5220e-05
12:113767553 A G 0.100985 1.8395e-05
12:113769762 A G 0.265655 8.8361e-06
12:113776598 T C 0.075908 -9.3912e-06
12:113777547 G A 0.068867 -1.2766e-05
12:113784359 C T 0.145618 -2.5871e-06
12:113787264 G A 0.198335 -7.7551e-06
12:113790796 A C 0.165976 -1.7221e-05
12:113793960 C A 0.092689 -2.6732e-05
12:113797241 T C 0.164772 3.6594e-06
12:113806695 A G 0.021364 5.8129e-06
12:113809229 G A 0.095008 -1.9800e-05
12:113815478 A G 0.098571 -1.9252e-05
12:113822289 G A 0.138254 -1.3634e-05
12:113825679 T C 0.283117 -6.2059e-06
12:113836715 T C 0.384194 -1.4308e-05
12:113847470 C G 0.038081 3.1272e-05
12:113848323 A G 0.188235 -1.0696e-05
12:113850069 A G 0.065719 -2.0847e-05
12:113863514 T A 0.072484 -8.8616e-06
12:113866109 G A 0.036449 -3.1184e-06
12:113878391 G T 0.090401 1.2941e-06
12:113883548 G A 0.038921 2.3460e-05
12:113887017 G A 0.042947 6.3638e-06
12:113894197 T C 0.062169 1.4730e-05
12:113901232 C T 0.024802 7.6788e-07
12:113901380 A G 0.045292 1.3090e-05
12:113905453 C T 0.081555 3.2333e-06
12:113906140 A G 0.028630 1.7112e-05
12:113906578 T C 0.391228 -3.1769e-05
12:113907877 C T 0.145597 -1.5070e-05
12:113911365 T G 0.177039 -1.1423e-05
12:113919973 T C 0.042250 4.5191e-06
12:113928209 C T 0.257894 -1.3744e-05
12:113931880 A G 0.029109 -2.6951e-05
12:113936372 G A 0.029398 3.9267e-06
12:113937518 T G 0.054601 1.3509e-05
12:113939698 T C 0.214111 2.9420e-05
12:113941699 G A 0.187878 2.2897e-06
12:113944788 T C 0.063522 6.4745e-06
12:113947170 T C 0.067371 1.8613e-06
12:113948160 G A 0.458996 6.7603e-06
12:113949341 C T 0.318985 5.3886e-07
12:113949437 T C 0.471763 8.4869e-06
12:113950265 C T 0.254065 -1.3660e-05
12:113950794 G A 0.060704 2.4912e-05
12:113955988 C T 0.554110 1.7807e-05
12:113958452 C T 0.721201 2.6133e-05
12:113959199 C T 0.111463 -1.7841e-06
12:113962360 A G 0.450456 -1.8159e-05
12:113970570 T C 0.020096 -2.5174e-06
12:113971256 T G 1.451173 -2.8298e-06
12:113976367 T C 0.851163 -2.9590e-05
12:113977874 T C 0.041179 -1.4052e-05
12:113978701 A G 0.055162 7.6675e-06
12:113979656 G C 0.102743 -3.3268e-05
12:113980152 C A 0.362115 -1.6355e-05
12:113985962 C A 0.345351 -8.3321e-06
12:113988374 G A 0.182281 1.9872e-05
12:113988522 C T 1.422516 -2.9315e-05
12:113988559 G T 0.465952 4.3650e-05
12:113988614 C G 0.884311 5.9387e-06
12:113989621 G A 0.903207 1.3412e-06
12:113990558 A G 0.061578 3.8159e-05
12:113990820 A G 0.053092 4.2411e-07
12:113994344 T C 0.671853 -5.9034e-06
12:113996951 C T 0.815216 7.4734e-06
12:114000478 A G 0.067554 -1.9607e-05
12:114003306 A G 0.045129 -1.6691e-05
12:114012160 A G 0.023200 1.0880e-05
12:114013021 T C 0.060894 1.9753e-05
12:114022968 T C 0.186371 2.5342e-05
12:114023210 C A 0.047696 -1.6494e-05
12:114030511 A G 0.086471 -1.0676e-05
12:114036027 G A 1.386111 -1.6033e-05
12:114039833 T G 0.632976 7.8986e-07
12:114039999 T C 0.074969 7.0219e-06
12:114040753 G A 0.388664 -4.1447e-06
12:114042206 G A 0.545716 4.1414e-06
12:114047575 C T 0.212299 1.9891e-05
12:114050090 G A 0.033111 -2.5294e-05
12:114054744 T C 0.501736 -4.6147e-05
12:114056775 A G 0.079634 3.1460e-05
12:114066344 C T 0.601323 1.9891e-05
12:114067278 A G 0.036793 1.4575e-05
12:114074125 A G 0.059895 -1.9525e-05
12:114075610 G A 1.968263 -1.0330e-05
12:114076404 T G 0.223569 1.2778e-05
12:114080945 A C 0.520006 -3.6267e-05
12:114081511 A G 1.655516 -1.7462e-05
12:114085101 C A 0.282641 2.4159e-06
12:114086648 G A 0.067619 4.0397e-06
12:114088832 T C 0.075000 -4.5894e-05
12:114091787 C T 0.156718 1.2683e-05
12:114097186 T C 0.348910 6.0532e-06
12:114100415 T A 1.603050 -3.1878e-06
12:114100660 C A 0.299113 -1.0065e-06
12:114106177 G A 0.864704 -3.5617e-05
12:114112867 T C 0.036405 -2.4732e-05
12:114115655 C G 0.065188 1.6478e-05
12:114117600 T C 0.337565 5.5837e-07
12:114117839 C T 0.260386 7.3420e-06
12:114124691 G T 0.537777 -7.4565e-05
12:114131621 A G 0.979336 -6.8952e-06
12:114132363 T C 0.138478 1.2515e-07
12:114136476 C T 0.901449 1.0665e-05
12:114140251 A G 0.087063 -3.8221e-06
12:114149105 C A 0.386934 -3.4126e-05
12:114156827 G C 0.063689 2.1160e-05
12:114161335 C A 0.500369 3.7940e-07
12:114162999 C T 0.163620 -7.2347e-06
12:114164252 G T 1.874914 -9.8804e-06
12:114165801 A G 0.027277 -3.4704e-06
12:114166291 T C 1.815859 -6.2403e-06
12:114172039 G A 0.381212 -1.2404e-05
12:114173469 C G 1.226265 -2.3582e-05
12:114174149 T C 0.235839 1.2064e-05
12:114174774 G T 0.178933 5.9747e-06
12:114175836 A G 1.054200 -2.7993e-05
12:114177784 A G 0.048723 -1.7053e-05
12:114177913 T C 0.970078 -6.5124e-05
12:114183479 C T 0.530658 1.5359e-06
12:114183727 A G 0.031676 -4.6011e-06
12:114186198 A C 0.661429 -2.6942e-05
12:114191494 G A 0.279044 1.5803e-06
12:114192179 T C 0.090126 -5.1971e-06
12:114193130 C T 0.051171 2.4715e-06
12:114195027 T C 0.029218 -1.4801e-05
12:114195647 G A 0.180867 -3.0850e-06
12:114197617 T G 0.033702 -1.0972e-06
12:114198331 T C 0.296981 7.7365e-06
12:114206076 A G 0.231667 1.9693e-06
12:114207030 A G 0.059014 -4.5278e-05
12:114207178 C A 1.490448 1.8904e-08
12:114207323 T C 0.036052 1.3816e-05
12:114218360 A G 0.221767 1.4357e-06
12:114219549 A G 0.057783 -2.2179e-06
12:114224735 T C 0.197598 -3.8247e-06
12:114230578 G A 0.501253 6.7512e-06
12:114231929 C T 0.256207 2.4734e-06
12:114233482 G A 0.161580 1.2728e-05
12:114234900 T G 0.057151 -1.2449e-05
12:114234969 T C 0.321253 -7.6586e-06
12:114237674 T C 0.915232 8.7940e-06
12:114239819 A G 0.200661 -8.3974e-07
12:114243345 T C 0.298137 9.4848e-08
12:114248168 A G 0.227397 1.0890e-05
12:114250678 T C 0.206852 -6.3957e-06
12:114251342 T C 0.720467 7.7315e-06
12:114254860 A G 1.448151 1.9518e-05
12:114258763 G C 0.259080 -1.5001e-05
12:114259395 C T 1.838886 2.0079e-06
12:114259725 A C 0.892627 1.5599e-05
12:114261767 A G 0.087015 2.5893e-05
12:114261795 C T 0.036079 9.3479e-07
12:114262406 A G 0.744146 -1.0000e-05
12:114267707 G A 0.546572 2.7919e-05
12:114268961 C A 0.060007 4.3165e-06
12:114270395 A G 0.089079 -2.2763e-05
12:114272754 G T 0.152298 -9.5594e-06
12:114275136 T C 0.038867 -1.0823e-05
12:114275242 A C 0.544781 1.4693e-06
12:114277906 A C 0.265309 -2.4781e-05
12:114282496 T C 0.523297 2.5242e-05
12:114290811 C T 0.182723 6.1382e-05
12:114293314 A G 0.143367 -2.1377e-05
12:114293721 C A 0.077067 -6.7515e-06
12:114293816 T C 0.073062 2.0687e-05
12:114298402 A C 0.021613 6.9052e-06
12:114307042 T C 0.309540 -3.9888e-05
12:114344063 G A 0.535023 4.2132e-05
12:114345009 C A 0.406238 4.7788e-05
12:114347461 A G 0.031081 2.1410e-06
12:114347691 G A 0.128275 -2.0267e-05
12:114355073 C T 1.189744 -1.5838e-04
12:114366318 A G 0.032479 1.2626e-05
12:114373309 A T 0.051490 7.8136e-06
12:114374020 C T 0.036694 -1.4190e-05
12:114383659 T C 0.063842 -2.2790e-05
12:114389921 A G 0.060653 4.0953e-05
12:114392755 C G 0.211153 -3.5933e-05
12:114401881 G A 0.634964 -1.3601e-05
12:114415990 G A 0.430033 6.8742e-06
12:114420057 A G 0.109549 -4.7321e-05
12:114429025 G A 0.100665 -1.7079e-05
12:114429507 A G 0.445659 -4.1635e-05
12:114439991 A G 0.387852 -1.7918e-05
12:114440012 C T 0.075551 -1.2873e-05
12:114441015 C T 0.521669 -4.0529e-05
12:114442591 T C 0.133769 -2.8622e-05
12:114453605 T C 0.576165 2.8019e-05
12:114453836 A G 1.827602 -4.7148e-06
12:114456249 T C 0.554297 5.5590e-07
12:114456391 G A 0.084968 5.6787e-06
12:114457844 C T 1.491424 -2.1059e-05
12:114460602 A G 0.045751 7.6651e-06
12:114462405 T C 0.042824 8.4727e-06
12:114466453 G A 0.059045 7.5208e-06
12:114479926 G A 0.106017 -1.7355e-05
12:114491243 T C 0.395913 9.6312e-06
12:114492267 G A 1.067809 -1.2357e-05
12:114500626 T G 0.273387 -3.2342e-05
12:114506316 C T 0.047475 9.0874e-06
12:114511934 G T 0.054040 1.0723e-05
12:114514334 C T 0.356046 6.3941e-06
12:114515179 A G 0.125872 5.5173e-06
12:114524032 A G 0.030721 -1.7871e-05
12:114525839 G A 1.072528 -1.6409e-05
12:114527677 T C 1.023228 -9.7380e-06
12:114532244 T C 0.271391 -3.0769e-05
12:114538339 T C 0.099812 8.9109e-06
12:114540631 G A 0.517354 7.8457e-06
12:114545274 A G 0.062373 8.9051e-07
12:114558861 G T 0.091258 6.8880e-06
12:114561854 T G 0.070900 6.8163e-06
12:114579563 C T 0.120361 -1.3463e-05
12:114581148 T C 0.024142 8.9406e-07
12:114584841 C G 0.078896 -1.8097e-05
12:114587592 G A 0.086689 1.1478e-05
12:114589954 T C 0.020416 4.5529e-06
12:114592172 A G 0.181748 8.6766e-06
12:114606892 A G 0.053149 -2.4006e-05
12:114611320 G A 0.040692 -3.9876e-06
12:114615910 A G 0.376435 -3.6657e-06
12:114616205 C A 1.333472 -1.0079e-05
12:114617554 A C 1.860675 7.1078e-06
12:114619523 A C 0.269501 -9.9294e-06
12:114624979 A G 0.103606 -1.7048e-05
12:114629565 C A 0.497836 2.5779e-06
12:114643005 G A 1.261712 -1.4547e-05
12:114645639 A G 0.825504 -4.1536e-06
12:114652900 A G 0.117766 -1.0666e-05
12:114656370 G T 0.333264 1.6261e-05
12:114666256 T C 0.022191 -1.1785e-06
12:114666617 A G 0.108101 6.4044e-06
12:114673421 A G 1.066684 -2.5537e-05
12:114673774 C T 0.957159 -2.3782e-05
12:114677491 T G 0.861926 -1.1722e-05
12:114679342 G T 0.354347 1.7189e-05
12:114682652 A G 0.131169 -3.2959e-05
12:114683214 T C 0.384054 -8.2452e-06
12:114685571 G A 1.031663 -1.6667e-05
12:114689779 C T 0.250819 -5.4367e-06
12:114690286 G A 0.274413 3.5061e-05
12:114693131 G A 1.345660 2.4342e-05
12:114701311 C T 0.468985 1.1146e-05
12:114701878 A C 0.313110 -1.6657e-05
12:114702099 A C 1.631000 2.4520e-06
12:114706209 A G 0.787820 -2.5733e-06
12:114710762 G A 0.086787 -6.2526e-06
12:114715122 C T 0.040383 3.4622e-07
12:114721790 A G 0.025774 -1.2471e-05
12:114722082 C T 0.046295 3.0443e-05
12:114725047 C T 0.300826 -1.3289e-05
12:114730339 G A 0.943046 -6.9800e-06
12:114732966 G A 1.243318 -1.9098e-05
12:114733461 T C 0.048026 1.9691e-05
12:114751549 A G 0.264278 -1.6496e-06
12:114752500 A G 0.615830 7.3749e-06
12:114754531 A C 0.471644 2.6112e-05
12:114757807 A C 0.115781 -3.7338e-06
12:114759529 G C 0.036490 -2.4749e-06
12:114760963 T C 0.163045 -7.8341e-06
12:114790963 C T 0.034416 8.5274e-07
12:114791319 C T 0.057335 3.1855e-05
12:114791528 G A 1.679013 3.5390e-05
12:114793240 T C 1.469006 6.0077e-05
12:114795443 A G 1.628240 4.4184e-05
12:114801610 C T 0.540011 -9.6351e-06
12:114802138 G A 1.505785 6.0895e-05
12:114803954 A G 0.023785 4.7442e-06
12:114805625 T C 0.050001 1.1336e-05
12:114807388 A G 0.138961 1.5661e-05
12:114808338 G A 0.161764 1.0655e-05
12:114810656 G A 0.272635 1.9960e-05
12:114816360 T C 0.822203 1.8372e-05
12:114818253 T C 0.047196 -6.3563e-06
12:114822719 C T 0.072838 -1.5335e-05
12:114823098 T C 0.089419 7.2383e-06
12:114828614 A G 0.057188 -6.4917e-06
12:114828682 A G 0.559886 4.2916e-05
12:114828935 T G 1.254725 6.9478e-06
12:114830762 A G 0.059198 -1.2294e-06
12:114833505 C T 0.317108 -4.6910e-06
12:114837761 A G 1.172565 -3.5552e-05
12:114838239 A C 0.153155 2.5032e-05
12:114838991 G A 0.083782 -4.3351e-06
12:114839931 G T 0.101471 9.0183e-06
12:114839956 A C 0.068347 -4.4666e-06
12:114847842 A C 0.262660 1.2485e-06
12:114849237 A G 0.320763 -1.7172e-06
12:114850094 T C 1.001751 3.5843e-05
12:114850470 T C 0.067282 -2.9808e-06
12:114852435 T C 0.048393 9.2510e-06
12:114852508 A C 0.227356 -3.6428e-06
12:114853959 A G 0.082520 1.1061e-05
12:114859194 G A 1.682994 5.2372e-05
12:114863859 C A 0.108720 8.4735e-06
12:114868138 G A 1.092111 3.1114e-05
12:114870951 A G 1.965777 8.4042e-06
12:114871691 A G 0.178508 5.9684e-06
12:114876233 T C 0.033893 -1.9031e-07
12:114877715 G A 0.104116 -2.6300e-05
12:114878929 T G 0.083003 1.6467e-05
12:114881406 G A 0.902398 2.9356e-05
12:114882081 G T 0.242050 9.2212e-07
12:114883444 G C 0.032597 3.7801e-06
12:114883480 C A 0.089776 1.3039e-05
12:114886846 G A 0.040893 1.0372e-05
12:114887730 C T 0.154457 -2.3509e-06
12:114889271 C T 0.320620 2.7535e-05
12:114895796 T C 0.214158 2.5415e-06
12:114906528 C A 0.209562 -1.0172e-06
12:114913348 G A 0.038921 5.7136e-06
12:114915311 T C 0.149021 -2.8802e-06
12:114930407 G A 0.414268 2.1312e-06
12:114931632 A C 0.020022 -1.9356e-05
12:114935759 G A 0.064719 1.0487e-05
12:114939288 G A 0.498567 3.1631e-05
12:114940162 G T 0.043256 3.7366e-06
12:114941551 C A 1.835109 1.2163e-05
12:114944003 C T 0.255813 5.9941e-05
12:114944194 T C 0.031533 -1.6856e-07
12:114948645 T C 0.035249 1.1684e-05
12:114966516 T C 0.029476 4.6476e-06
12:114966857 A G 0.491196 3.5251e-05
12:114969477 T G 0.088654 -1.8079e-05
12:114971099 A G 0.177301 3.7382e-05
12:114978827 T C 0.040543 8.0060e-06
12:114982987 G C 0.217249 -1.8215e-05
12:114984823 T C 0.213308 3.2207e-05
12:114993508 A G 0.063685 2.0349e-05
12:114995163 A G 0.096001 -8.2886e-06
12:114997973 G A 1.817902 3.2169e-05
12:115009956 A G 0.234159 -1.9334e-05
12:115010814 G A 1.084856 2.5376e-06
12:115011928 G A 0.050987 6.4928e-06
12:115017647 A G 0.218303 3.7296e-05
12:115018803 C T 0.102947 -1.6914e-05
12:115021467 C T 1.086281 -2.4821e-06
12:115025105 G T 0.259927 -3.0627e-05
12:115025339 T C 0.207012 -5.9809e-06
12:115026541 T C 0.209004 -8.4392e-06
12:115034750 C T 1.010233 3.8175e-05
12:115037874 A G 0.192355 8.9094e-06
12:115039967 A C 0.145159 -1.1467e-05
12:115041017 A G 1.738475 4.2451e-05
12:115043455 G T 0.056699 -1.4454e-05
12:115048567 T C 0.116553 -8.9113e-06
12:115051894 C T 0.140729 4.7035e-05
12:115054217 A G 0.201365 4.3238e-05
12:115059703 T C 0.406496 -3.0977e-06
12:115060246 C T 0.865041 1.2814e-05
12:115068781 A G 0.067004 1.1289e-05
12:115073923 A C 0.776013 3.6997e-05
12:115074567 A G 0.312508 -8.8864e-06
12:115082017 G C 0.102403 1.7421e-06
12:115082133 G A 0.920883 8.8772e-05
12:115084556 A G 0.104752 3.4615e-05
12:115084799 C T 0.231348 -5.4070e-06
12:115085010 C T 1.151921 6.8606e-05
12:115086182 A G 0.176505 -1.1789e-06
12:115087616 T G 0.045435 1.0134e-05
12:115087795 C T 0.088780 -8.7944e-06
12:115088212 A G 0.151513 6.2515e-06
12:115090533 T C 0.482299 6.9878e-06
12:115094260 G A 0.899443 -2.6973e-05
12:115096959 T C 0.023472 5.3525e-07
12:115099204 A G 0.175264 1.1546e-05
12:115101847 C T 0.023258 -3.7697e-06
12:115102961 G A 0.349169 -3.1422e-05
12:115103643 G A 0.146920 -1.1159e-05
12:115105919 A G 0.076244 -2.2943e-05
12:115107376 C T 1.542401 2.2526e-05
12:115108136 C T 0.514771 -1.8875e-06
12:115111318 C T 1.003665 1.9284e-05
12:115114691 C T 0.094189 -4.4443e-07
12:115121203 G A 0.285765 2.7676e-05
12:115121732 G A 0.027399 -2.7533e-05
12:115125443 A G 0.081269 6.0768e-06
12:115128810 T C 0.057063 4.7743e-06
12:115129176 C T 0.555358 -5.5917e-06
12:115133341 A G 0.160965 -1.0224e-06
12:115133612 G A 0.899083 -2.5855e-06
12:115135439 A G 0.135806 2.2204e-06
12:115138509 C G 0.067588 -4.6119e-06
12:115138644 A G 1.772545 5.2740e-06
12:115140834 C T 0.599185 1.7530e-06
12:115147536 T C 0.361017 1.9108e-05
12:115149340 G A 0.725536 -1.7667e-05
12:115155581 C T 0.049369 3.5807e-06
12:115156523 G A 0.850761 -3.8810e-06
12:115159060 A G 0.084418 1.1781e-05
12:115170585 A G 0.057097 4.1520e-05
12:115170625 A C 0.231440 1.6035e-05
12:115176820 A G 0.088246 -1.6316e-06
12:115178542 A G 0.058980 1.6206e-05
12:115187724 C A 1.395488 1.7454e-06
12:115188240 A C 0.722262 7.6009e-06
12:115189361 T C 0.635403 -6.5896e-06
12:115190655 C T 0.282253 2.7240e-05
12:115191422 G A 0.088967 1.0318e-06
12:115195891 A T 0.637633 -2.1893e-06
12:115198492 C G 1.213097 -1.2199e-05
12:115198520 A G 0.295400 -6.4690e-06
12:115206320 G A 1.133926 -3.3698e-06
12:115208179 C T 1.135238 -7.4591e-06
12:115212900 C T 0.419766 7.6796e-06
12:115218522 T G 0.578544 -4.1380e-05
12:115231908 C G 0.350297 -3.0580e-05
12:115242841 T C 0.195966 3.1772e-06
12:115247941 T C 0.287095 1.5191e-05
12:115248023 T C 0.026876 7.5350e-06
12:115250436 A G 0.904448 -2.1742e-06
12:115253109 T C 0.219112 6.9941e-05
12:115255818 G T 0.152353 2.3638e-05
12:115255966 A G 0.086277 1.0833e-05
12:115261949 T C 0.028599 -1.3874e-06
12:115262783 T C 1.662394 2.8479e-05
12:115268728 G A 0.055084 -1.1652e-05
12:115269126 C T 0.707432 4.1172e-06
12:115270757 G A 0.230542 -3.6538e-05
12:115276335 T C 0.100648 1.0411e-05
12:115284808 C T 0.617884 1.8633e-05
12:115285973 C T 0.430843 3.9229e-05
12:115287875 A G 0.384632 4.3726e-05
12:115288888 C T 0.172925 -3.0687e-05
12:115289951 T C 0.081419 4.4302e-05
12:115293579 A G 0.551614 1.4580e-05
12:115293730 G A 0.026617 8.5201e-06
12:115307567 A G 0.033325 1.7019e-06
12:115308259 C T 0.103912 2.4704e-06
12:115309811 T C 0.045925 -1.2202e-05
12:115328173 A G 0.029667 1.0294e-05
12:115331416 C T 0.073412 1.9811e-05
12:115332605 T C 0.055506 1.3734e-05
12:115334439 G A 0.073032 1.7714e-05
12:115334968 G T 1.628641 1.0430e-06
12:115335636 T C 0.146828 3.1566e-06
12:115341521 G A 0.597968 -1.0696e-05
12:115346424 T C 1.412636 -5.0863e-06
12:115352731 A G 0.697902 8.0383e-07
12:115364697 A G 0.054690 -1.3292e-05
12:115370347 G A 0.603802 -1.1765e-05
12:115376627 A G 0.163790 -5.3604e-06
12:115380393 T C 0.654007 -2.0240e-05
12:115381740 A G 0.540344 -3.1881e-06
12:115381803 T C 1.937742 1.4515e-05
12:115383743 C G 0.287115 2.1744e-06
12:115385431 T C 0.054792 1.7647e-05
12:115387796 C T 0.606858 -9.5007e-06
12:115392304 C T 0.041740 -1.6067e-05
12:115396546 T C 0.617819 4.0208e-06
12:115401148 C T 0.168808 1.4016e-08
12:115412128 A C 0.303900 -6.9541e-06
12:115412447 C T 0.094342 6.8828e-06
12:115417863 A G 0.040852 -1.1432e-05
12:115418311 G A 0.099931 -1.4755e-05
12:115423589 C T 0.050120 1.4497e-05
12:115425366 T G 0.033634 2.4869e-06
12:115429238 A G 1.354071 1.2732e-07
12:115432175 G A 0.232140 -1.5679e-05
12:115433365 T C 0.051416 -1.0601e-05
12:115437252 G T 1.366154 -5.5384e-06
12:115439928 C G 0.496724 -2.3075e-05
12:115440704 G A 0.082184 2.8160e-06
12:115441050 A G 0.096800 -2.8097e-05
12:115443911 T G 0.242839 -1.0920e-07
12:115445788 A G 1.002907 7.1371e-06
12:115446306 T C 0.787763 2.3902e-06
12:115450094 A G 0.134861 -9.5764e-06
12:115450336 T G 0.038258 -2.7035e-06
12:115450682 C T 0.135252 8.4324e-07
12:115450710 T C 1.631140 3.1054e-05
12:115450821 T C 0.040713 -6.9602e-06
12:115451003 A G 0.074286 5.7028e-05
12:115454584 G A 0.317710 -2.3005e-06
12:115456459 A G 0.277942 -3.0903e-06
12:115458999 G A 0.851792 2.9246e-05
12:115460103 T G 0.121795 -4.6365e-06
12:115460631 T C 0.068309 -1.0966e-05
12:115471786 T C 0.263792 4.8061e-05
12:115472490 G A 1.264261 1.7817e-05
12:115473282 G C 0.053734 -1.1943e-05
12:115480261 G A 0.094665 4.1841e-06
12:115482580 G A 0.092965 2.2926e-05
12:115482975 T C 0.027634 4.1526e-06
12:115483456 T C 0.022718 1.8572e-05
12:115486907 T G 0.315983 2.9960e-05
12:115487058 A G 0.247126 1.3375e-05
12:115490183 A C 0.316602 1.4557e-05
12:115493337 G A 0.191305 -1.5989e-05
12:115495279 A G 0.460407 -1.9799e-06
12:115495432 A G 0.173061 1.1832e-07
12:115502718 G A 1.257010 1.7214e-05
12:115511466 G C 0.243301 1.8723e-05
12:115519786 C T 0.075850 7.4887e-07
12:115524044 G A 0.133950 9.7211e-06
12:115526267 G T 0.239721 1.1045e-05
12:115530997 T G 0.154315 -4.5291e-08
12:115531552 G A 0.374548 1.6433e-05
12:115531904 T C 0.239592 1.0645e-05
12:115533823 T C 1.739064 -1.7064e-05
12:115534005 G A 0.617411 7.8381e-06
12:115535842 G A 0.072165 3.3002e-05
12:115540301 G A 0.127429 4.0792e-06
12:115541637 G T 1.243149 3.1980e-05
12:115550444 T C 0.407608 9.9236e-06
12:115551934 A G 0.312671 1.1242e-05
12:115552437 G A 0.764046 7.7937e-06
12:115553545 G T 1.489513 -4.9623e-06
12:115555749 T C 0.561097 -1.9431e-06
12:115555864 T C 0.119303 2.0946e-06
12:115558664 T C 0.158231 3.1819e-05
12:115559537 C A 0.552740 1.1026e-05
12:115560137 T G 0.488772 1.8264e-05
12:115561195 T C 0.042348 1.2887e-05
12:115565650 G T 0.375762 2.3416e-05
12:115568503 C A 0.146407 -6.4950e-06
12:115570046 A G 1.170559 4.1102e-05
12:115572240 G T 0.602452 2.8063e-05
12:115576365 T C 0.221400 -2.5045e-05
12:115577884 C T 0.025033 3.6694e-08
12:115578438 C A 0.437496 4.6467e-05
12:115579131 G A 0.745044 6.3329e-05
12:115583564 T C 0.057967 -2.9611e-05
12:115583816 A G 1.161128 -3.8155e-06
12:115583848 T C 0.033022 2.0452e-05
12:115584153 G A 0.123580 2.2681e-05
12:115585792 A G 0.048607 -3.0398e-05
12:115587315 C T 1.874975 -5.8785e-06
12:115593417 G A 0.854304 -1.8434e-06
12:115596064 A G 0.291123 -1.5336e-05
12:115596547 C T 0.030333 -1.1703e-05
12:115598328 T G 0.093223 -4.2730e-05
12:115600165 A C 0.220067 8.5333e-06
12:115600290 A C 0.298984 5.6261e-06
12:115602247 T C 0.871140 3.5187e-05
12:115602410 C G 0.047166 3.1860e-05
12:115607581 T C 1.166734 1.0675e-05
12:115608730 A G 1.941231 -3.3516e-06
12:115610390 C T 0.054710 2.2544e-05
12:115613808 A G 1.079525 -1.4984e-05
12:115616511 G T 0.138148 5.4227e-06
12:115619718 A G 0.022799 -4.1526e-05
12:115622352 C A 0.034015 -6.6449e-06
12:115629903 C T 1.551220 -1.1714e-05
12:115630187 C G 0.124940 2.2102e-05
12:115630361 G A 0.144917 7.3430e-06
12:115632404 C A 0.028402 -2.0872e-07
12:115636517 C G 0.063736 -3.2262e-05
12:115640922 C T 0.195367 -4.0299e-06
12:115659019 T G 1.303047 -1.2131e-05
12:115663287 T C 0.045500 -2.9312e-06
12:115664173 C T 0.035899 -1.1977e-05
12:115667118 T C 0.980910 2.1192e-05
12:115668688 T G 0.925639 1.9010e-05
12:115672282 C T 0.224936 -2.7460e-05
12:115672400 T C 1.964275 1.1502e-05
12:115674816 T C 0.027430 5.4905e-07
12:115677474 A G 0.037932 7.5538e-06
12:115678310 G A 0.147457 -4.7139e-06
12:115683169 T C 0.187194 -1.8432e-05
12:115684394 A G 0.093553 1.7875e-05
12:115685448 T C 0.041005 1.5877e-05
12:115687019 C T 0.687070 1.6025e-05
12:115691864 G A 0.315398 -4.6080e-06
12:115695999 C G 0.027600 -5.5599e-06
12:115699635 C A 0.494936 3.7083e-05
12:115699986 T C 0.060435 6.4520e-06
12:115705832 C T 0.882064 -8.9867e-06
12:115706587 A G 0.077241 -1.5638e-05
12:115714470 A G 1.387590 5.8623e-06
12:115716844 A G 1.305413 6.2833e-06
12:115717734 C T 0.165979 -1.5539e-06
12:115719057 A G 0.079760 -5.0147e-06
12:115729549 A C 0.036344 2.1585e-05
12:115729664 G A 1.092659 5.7271e-06
12:115738873 T C 0.049852 3.4382e-06
12:115739146 C T 0.401441 -6.0355e-07
12:115749621 A G 0.028681 1.4444e-05
12:115751720 A G 0.104732 -2.3392e-06
12:115759264 G T 0.425967 6.8408e-06
12:115764857 G C 0.169318 1.5484e-06
12:115770585 A G 0.063043 -1.5474e-05
12:115773462 C G 0.613746 1.2703e-05
12:115774398 G T 0.185239 1.4458e-05
12:115777669 C T 0.052228 -1.0357e-05
12:115780523 C T 0.088548 1.8263e-05
12:115787973 G A 0.597668 2.5342e-05
12:115791905 T C 0.216650 -4.2135e-06
12:115792934 C T 0.571051 -2.3447e-05
12:115793837 C T 0.039540 1.3410e-05
12:115796086 G A 0.023693 1.2167e-05
12:115796577 G A 0.388698 1.3882e-06
12:115810102 C T 0.174489 1.7614e-06
12:115814864 C A 0.717811 8.8367e-06
12:115824875 T C 0.328732 -8.2757e-06
12:115825892 A C 0.065113 -1.2907e-05
12:115826915 C T 0.801974 2.8945e-06
12:115827511 A G 1.940867 -7.9136e-06
12:115828256 T C 0.722224 -7.2060e-07
12:115832213 A C 0.103344 1.4889e-06
12:115835044 T C 0.074269 -2.4154e-06
12:115835520 T C 0.165561 8.8065e-06
12:115837861 G A 0.866829 4.3320e-06
12:115839617 C T 0.326886 -2.9544e-06
12:115839760 A G 0.827377 5.0192e-06
12:115843295 A C 0.163933 -2.0172e-06
12:115851961 A C 0.025148 2.4080e-07
12:115855519 T C 0.030473 -1.5758e-07
12:115857463 C T 0.991701 -2.8157e-05
12:115859196 C T 0.499604 -1.1194e-05
12:115866041 T C 0.151207 4.6794e-05
12:115867550 C T 0.224120 -5.5735e-06
12:115868743 G A 0.984014 -4.1066e-05
12:115873799 T C 0.085584 -1.2510e-05
12:115874877 T C 0.138441 4.8978e-06
12:115875547 T C 0.124909 -4.9999e-06
12:115880793 T C 0.053231 1.4455e-05
12:115884454 T C 0.976766 -2.7084e-05
12:115888330 C T 0.043773 1.0652e-05
12:115891403 T C 1.167700 -2.2032e-05
12:115893524 T C 0.074677 1.1201e-05
12:115893697 A G 0.069955 -3.9348e-05
12:115902496 G A 0.024961 -2.1486e-06
12:115903124 A G 0.022422 -4.4823e-06
12:115912825 A G 0.102647 -9.1402e-06
12:115919673 T C 0.020246 1.7177e-06
12:115921838 G A 0.095868 1.5459e-05
12:115924093 T C 1.015513 -1.3788e-05
12:115924422 C T 0.133817 -7.6953e-06
12:115929003 T C 0.107754 2.1916e-05
12:115934855 A G 0.037854 -8.6101e-06
12:115939222 C T 0.075765 -1.9635e-05
12:115941263 T C 0.683718 1.5206e-05
12:115942120 A G 0.114809 -2.0343e-08
12:115942314 C T 0.072783 -3.4335e-06
12:115951238 A C 1.424393 -2.5812e-05
12:115951410 G C 0.268079 -3.2184e-05
12:115952827 A C 0.197686 -2.7812e-06
12:115970956 T C 1.358484 -2.1688e-05
12:115986702 T C 0.039707 2.1111e-05
12:115991363 T C 0.988070 -1.1373e-05
12:115992471 T G 0.120323 -1.0448e-05
12:115997276 G T 0.935567 -2.8369e-05
12:116002390 G T 0.158044 4.3306e-06
12:116003671 C T 0.334383 -8.1762e-06
12:116007906 T C 0.034019 -8.8944e-06
12:116010627 G C 0.029568 -4.6666e-06
12:116011136 T G 0.137788 1.0702e-05
12:116013947 A G 0.049352 1.2589e-05
12:116015145 T C 1.524661 -3.2051e-05
12:116016998 A G 1.846121 -1.9915e-05
12:116018047 A G 0.138767 -1.7734e-05
12:116018801 A G 0.981362 -1.7396e-05
12:116022506 C T 0.224477 3.9528e-05
12:116025761 G A 0.058994 -6.5883e-06
12:116030445 A G 0.121771 -1.4449e-06
12:116033967 C T 0.065134 5.2558e-06
12:116036845 T C 0.230335 -8.0020e-06
12:116040004 T C 0.030547 5.7106e-06
12:116046742 A G 0.102076 -1.7385e-05
12:116048496 A C 0.545488 3.9779e-06
12:116051120 A G 0.917218 -6.1282e-06
12:116059853 A G 0.693129 1.1453e-05
12:116063025 C G 1.681018 8.0265e-05
12:116079148 C T 0.745244 4.1779e-05
12:116082123 T C 0.096766 -1.5116e-05
12:116085789 T C 0.214291 -6.3423e-05
12:116095198 T C 1.694193 6.2048e-05
12:116101728 G T 0.272509 7.1497e-06
12:116104046 A G 0.025237 -1.9163e-05
12:116108892 T C 0.042573 -1.3120e-05
12:116109941 C T 0.143972 2.7014e-05
12:116116243 G T 0.207216 2.8055e-05
12:116120953 C T 0.707034 5.5238e-06
12:116121381 G A 0.157191 2.4393e-05
12:116130025 G A 0.108267 -6.8077e-06
12:116131387 G A 0.700962 -4.2455e-06
12:116133039 T C 0.055308 -1.9537e-06
12:116135929 A G 0.609833 -2.3762e-06
12:116139037 G T 0.027063 -2.7667e-05
12:116139488 T C 1.473313 -1.3880e-05
12:116143825 T C 0.109219 -1.0669e-05
12:116146877 C T 0.069649 -1.1213e-05
12:116157248 A G 0.361170 5.7033e-06
12:116159774 A G 0.437873 1.2119e-05
12:116160578 C T 0.315480 4.7265e-06
12:116168834 T C 1.023551 3.5208e-05
12:116173951 A G 0.163103 2.1592e-05
12:116176626 T A 0.189883 -5.3514e-06
12:116181944 T A 0.940768 2.7110e-05
12:116185193 C T 0.889118 1.3021e-05
12:116186089 C T 0.038693 -1.6010e-05
12:116186719 T G 0.049199 -1.8337e-06
12:116187660 A G 0.344841 -1.9450e-05
12:116188095 C T 1.435296 7.5901e-06
12:116188734 C T 0.089997 1.4009e-05
12:116189632 T C 0.081113 2.8026e-05
12:116192880 G A 0.608874 -2.9748e-06
12:116193905 C T 0.057134 -3.4868e-06
12:116194130 C T 0.577592 7.9531e-06
12:116195781 A G 1.902813 1.9808e-05
12:116200202 G T 0.413622 -5.1460e-06
12:116202614 C G 0.366409 -6.3945e-06
12:116205363 T C 0.116767 7.6952e-06
12:116206962 C T 0.201184 1.6672e-06
12:116213721 C G 0.185253 -2.8025e-06
12:116216911 C A 0.073688 -1.2559e-06
12:116227378 C T 1.553263 -2.2395e-06
12:116229527 T C 0.470236 -7.6443e-07
12:116231284 A G 0.274767 7.9354e-06
12:116233671 C T 0.033971 3.4718e-06
12:116233845 T G 1.815002 3.0250e-06
12:116234963 C T 0.255082 -2.8520e-06
12:116236563 A G 0.724642 1.2205e-05
12:116243015 T C 0.057858 4.2368e-06
12:116245458 T C 0.055567 3.5693e-06
12:116246488 A G 0.054020 -3.7395e-06
12:116250776 C A 0.135881 8.9825e-06
12:116253483 G A 1.120677 -1.3141e-05
12:116254530 C T 0.034699 2.0475e-05
12:116256266 T C 0.060666 -5.2491e-06
12:116256773 A G 0.384353 -1.0452e-05
12:116260178 A G 0.187653 6.7089e-06
12:116260563 G A 0.428429 -3.9096e-06
12:116261411 T C 0.070006 1.1420e-05
12:116272557 C T 0.841796 -9.0036e-06
12:116273634 G A 0.047961 5.8695e-06
12:116276273 G A 0.569178 -9.0465e-06
12:116278014 C T 0.578912 6.1049e-07
12:116282606 T C 0.095351 4.5226e-05
12:116288676 C T 0.134694 -3.4282e-06
12:116291223 T C 0.583399 4.9489e-05
12:116298613 T C 0.240296 -8.7564e-07
12:116299468 T C 0.251770 2.5720e-05
12:116299906 T C 0.023598 -1.1419e-05
12:116302739 T C 0.042277 -3.8059e-06
12:116313426 G A 0.326067 1.7492e-05
12:116315625 G A 0.164378 1.3015e-05
12:116319707 C T 0.066184 -2.3744e-05
12:116321319 T C 0.034750 3.8827e-05
12:116328176 G A 0.526048 -2.1876e-05
12:116329082 C A 0.042369 -2.3149e-06
12:116336346 T C 0.049508 9.2906e-06
12:116339281 C T 0.044232 -6.9648e-06
12:116345510 G A 0.157830 -2.4414e-05
12:116347460 A G 0.879283 -1.8521e-06
12:116349471 C T 0.047506 -5.0264e-06
12:116352101 A G 0.236675 1.4667e-05
12:116352646 G A 0.462495 -1.6837e-06
12:116362694 G A 0.415203 7.0587e-06
12:116363779 A G 0.827221 7.0070e-06
12:116368205 T C 0.672077 -1.0366e-05
12:116369920 G A 0.033376 -7.7923e-06
12:116376552 T G 0.092390 -1.5616e-05
12:116376670 T G 0.039642 -3.4659e-07
12:116378112 C T 0.283307 3.2563e-06
12:116378752 C T 0.969320 -4.3140e-06
12:116380552 T C 0.077122 -2.2758e-05
12:116381497 A G 0.075262 5.3343e-06
12:116381857 T C 0.839032 -2.4444e-05
12:116384243 G A 0.043922 -1.3624e-05
12:116385089 C T 0.335573 6.6596e-06
12:116387630 G A 1.838454 -1.8408e-05
12:116393174 G A 0.463896 -1.3985e-05
12:116411479 C T 0.065389 2.6551e-05
12:116431515 G A 0.086570 1.6694e-07
12:116432375 C T 0.041372 -3.5937e-05
12:116468583 C T 0.039577 1.2418e-05
12:116494729 T C 0.098775 1.3096e-06
12:116495255 G A 0.352956 -1.8597e-05
12:116503797 G A 0.057794 1.7961e-05
12:116509563 A G 0.201446 -1.9833e-05
12:116511157 T C 0.065620 2.2592e-05
12:116521864 T C 0.037677 -1.1002e-05
12:116523305 T C 0.786437 -1.4084e-05
12:116523880 C A 0.327835 1.2321e-05
12:116543061 G A 0.031635 4.2364e-06
12:116548136 T C 0.182587 6.1902e-06
12:116553831 A G 0.053622 4.5004e-06
12:116557232 A G 0.030432 -1.6862e-05
12:116579438 G C 0.058416 1.5202e-05
12:116586622 C T 0.039135 -2.2393e-05
12:116602950 G A 0.060680 1.3168e-05
12:116605474 A G 0.159309 1.7896e-05
12:116611242 C T 0.038092 2.3154e-06
12:116613232 A G 0.078318 1.7846e-05
12:116617887 G A 0.406836 -8.3918e-06
12:116645520 T C 0.043338 2.7332e-06
12:116653594 T C 0.239456 4.0363e-06
12:116656019 A G 0.142956 -4.4724e-06
12:116682278 C A 0.086250 1.4329e-05
12:116686734 C T 0.046506 -3.2012e-05
12:116702506 C T 0.226789 -1.5063e-05
12:116720372 T C 0.050926 1.8587e-05
12:116724377 A C 0.044351 -8.7602e-06
12:116728248 G A 0.286775 1.2585e-05
12:116734114 C A 0.034518 1.8214e-05
12:116735252 T C 0.082714 2.3569e-05
12:116738271 A G 0.191366 -7.2584e-06
12:116741957 C T 0.022551 1.1530e-05
12:116745429 T G 0.129499 -1.2710e-05
12:116746766 G A 0.290219 5.2334e-06
12:116755479 G T 0.420623 -6.9736e-06
12:116756520 A G 0.256241 1.1185e-05
12:116757305 G C 1.226952 -4.5046e-06
12:116761451 A C 1.210486 2.8761e-06
12:116767240 A G 0.190621 8.9212e-06
12:116768049 T C 0.468108 3.2743e-05
12:116769903 G A 0.159683 1.6136e-06
12:116771525 G A 0.041746 -2.0325e-05
12:116771699 A G 0.081905 8.7309e-07
12:116775148 A G 0.076571 5.8956e-09
12:116778480 A G 0.321018 3.4534e-05
12:116778535 T C 0.156110 1.4445e-05
12:116782366 G A 0.161043 -2.5598e-05
12:116783497 C G 0.061612 -1.0248e-05
12:116783791 C T 0.076448 -2.7180e-05
12:116784611 C T 0.658236 -8.0672e-06
12:116785411 C T 0.330769 1.8330e-05
12:116785908 G A 0.277711 -1.6116e-05
12:116787154 A G 0.049634 -3.8077e-05
12:116787235 C A 0.277626 -1.1495e-05
12:116788262 G A 0.170715 1.7471e-05
12:116788866 C G 0.172425 -3.6618e-06
12:116791034 T C 0.920873 3.3041e-05
12:116791123 A G 0.043946 -1.7872e-06
12:116792177 C A 0.200460 -1.3377e-05
12:116794512 G T 0.096259 -3.9803e-07
12:116801008 G A 1.044473 -2.2277e-05
12:116803557 C G 0.252906 2.8130e-05
12:116804002 G A 0.277755 1.4026e-05
12:116804567 G A 0.094352 7.9969e-06
12:116806469 C T 0.640975 2.0085e-05
12:116808862 T C 0.287163 -1.2251e-05
12:116811921 T C 0.494542 -6.0153e-06
12:116812087 G A 0.128829 -8.0771e-06
12:116814725 C T 0.122275 3.5978e-05
12:116815425 T C 0.802311 1.8377e-05
12:116819291 A G 1.190390 1.2315e-05
12:116837404 C T 0.967668 -6.5170e-07
12:116837633 A G 0.115081 -3.7242e-06
12:116838755 T C 0.187799 -3.9632e-06
12:116838806 G T 0.287724 -2.1915e-05
12:116840200 G T 1.074854 -5.1314e-06
12:116848594 A G 0.581696 1.5377e-06
12:116850480 T C 0.058548 -1.1389e-05
12:116856430 A G 1.582505 1.5395e-05
12:116856585 T C 0.136812 -1.2954e-05
12:116861864 A G 0.030636 -6.0238e-06
12:116863241 A G 1.154491 2.8432e-05
12:116869762 T A 0.193633 3.1001e-07
12:116872744 G T 0.189391 -4.3296e-06
12:116875125 A G 0.957009 -9.3125e-07
12:116875836 A G 0.050963 1.2409e-06
12:116876272 T C 1.847215 1.4010e-05
12:116876313 G A 0.046187 2.4094e-05
12:116876751 C T 0.561532 -5.2968e-07
12:116877993 A G 0.222457 1.7925e-05
12:116878693 C T 0.030622 1.0398e-05
12:116880699 C G 0.541639 -2.2423e-06
12:116883840 A G 0.031720 1.1361e-05
12:116884826 G A 1.005861 1.6667e-05
12:116884938 C T 0.301190 -1.7497e-05
12:116887623 A G 0.199478 -1.2482e-05
12:116891824 T C 0.705671 1.8536e-05
12:116892133 A G 0.059912 1.1526e-05
12:116894522 A G 0.034739 5.6578e-06
12:116894952 A G 0.089116 7.4433e-06
12:116903899 A G 0.263836 -6.7553e-06
12:116904769 A G 0.602806 6.4382e-06
12:116909823 C T 0.048488 -1.7473e-06
12:116910902 C A 0.080243 -2.9668e-06
12:116918404 C T 0.404586 -4.2215e-06
12:116931630 T C 1.090496 2.8633e-06
12:116931698 C T 0.683211 -1.7011e-06
12:116932040 T C 1.847355 -8.6298e-08
12:116958827 C T 0.749742 1.3645e-05
12:116961547 G A 0.098251 3.4888e-05
12:116962323 T C 0.022432 1.5370e-05
12:116962804 T C 0.156541 -1.4761e-05
12:116966451 C T 1.160186 4.7238e-07
12:116968238 G A 1.856177 3.4112e-05
12:116981572 T C 0.898879 5.6394e-07
12:116983299 C T 0.117301 -7.8269e-06
12:116983341 C T 0.100295 1.6799e-05
12:116991280 A G 1.005555 7.4600e-06
12:116992511 T C 0.356958 -1.8077e-05
12:116996796 T C 0.128486 -1.1324e-06
12:117000196 A G 0.589988 -7.3043e-06
12:117002658 A G 0.070373 1.3626e-05
12:117007376 C T 0.344392 -5.2387e-06
12:117008585 G C 0.989648 -2.2763e-07
12:117009635 T C 1.072756 6.2387e-06
12:117017212 T C 0.149687 4.1817e-06
12:117020386 C T 0.048753 1.0792e-05
12:117024175 T C 0.088232 4.2166e-06
12:117024926 G A 0.174108 -1.1173e-05
12:117025106 A G 0.034413 -1.0256e-06
12:117025978 T C 0.064049 -1.1047e-05
12:117027594 T A 0.214801 -1.1580e-05
12:117028612 C G 0.405704 1.5881e-05
12:117029965 A G 0.531392 6.7272e-06
12:117034544 A G 1.066086 -8.1634e-07
12:117034972 C T 0.085465 -3.7999e-05
12:117036766 C A 0.591947 1.2437e-05
12:117036781 G A 0.062145 1.4061e-05
12:117037868 T G 0.108730 3.5681e-06
12:117038685 G A 0.270629 3.4931e-06
12:117042125 T C 0.139784 4.5470e-06
12:117044085 C A 0.068136 9.8737e-06
12:117057111 T G 0.104375 -2.9160e-05
12:117057313 C A 0.042719 4.9736e-06
12:117058193 A G 0.108267 1.2405e-05
12:117058688 C T 0.023982 -6.5452e-06
12:117058759 C T 0.120085 5.3647e-06
12:117061182 A G 0.144356 7.2312e-06
12:117064535 A G 0.169111 3.0278e-07
12:117067942 G A 0.036470 -7.6499e-08
12:117068974 A G 1.152519 1.3917e-05
12:117071670 T G 0.137003 -1.3401e-05
12:117073797 C T 1.000870 -6.4177e-06
12:117074574 G A 0.668439 -2.4358e-06
12:117077849 G A 0.751354 -3.3529e-05
12:117078442 G A 1.559159 -2.7228e-05
12:117078671 C G 0.263309 4.1144e-05
12:117079318 C T 0.861787 -2.6755e-05
12:117082846 G A 1.308102 7.1451e-06
12:117083692 T C 0.108536 8.9442e-06
12:117086319 A G 0.990426 -2.5125e-05
12:117086359 T C 0.164912 5.6315e-05
12:117089904 G T 0.062550 -7.0572e-06
12:117090452 C T 0.332322 -7.1852e-06
12:117092319 G A 1.942026 6.4818e-06
12:117093223 T C 0.021786 2.6120e-06
12:117093237 T C 0.980808 1.4316e-05
12:117103059 A G 0.021211 9.9746e-06
12:117104336 T C 1.144907 -8.6986e-06
12:117105492 A G 0.022010 1.7469e-06
12:117107591 T C 0.116580 -2.1281e-05
12:117111836 T C 0.058939 -1.0605e-05
12:117113330 T C 0.042845 7.7259e-06
12:117118028 G A 1.346248 -1.0806e-05
12:117118802 C T 0.085866 1.6992e-05
12:117127480 A G 0.030768 -1.9971e-05
12:117131405 G C 0.037928 1.2507e-06
12:117133347 C G 0.126399 -1.5930e-05
12:117133400 T C 1.242540 -3.0325e-05
12:117137071 A G 0.326029 6.4529e-06
12:117137628 G T 0.060649 -4.2076e-05
12:117140689 A C 0.860434 1.3296e-05
12:117152794 G A 0.520856 1.4017e-05
12:117160976 C T 0.126524 3.4288e-06
12:117164187 C T 0.038687 1.6922e-06
12:117165833 T C 1.798924 -5.4393e-06
12:117168618 A G 0.180728 1.1160e-05
12:117169610 C T 0.024387 2.9004e-05
12:117174073 C T 0.075010 3.2366e-05
12:117176826 T C 0.120633 -1.7368e-05
12:117179835 C T 0.093849 6.3442e-06
12:117180310 T G 0.050287 -1.5926e-05
12:117184335 A G 0.187884 1.3124e-05
12:117185647 A G 1.496309 -2.3792e-05
12:117190905 G T 0.101199 -1.5222e-06
12:117194090 A G 0.083037 -3.1942e-05
12:117204666 A G 0.056114 -6.1600e-06
12:117208985 G T 1.893980 -1.2829e-05
12:117214617 A G 1.708040 -7.7794e-06
12:117217212 C A 0.076520 3.3594e-06
12:117220860 C T 0.454587 -9.9015e-06
12:117250688 A G 1.825106 -1.4774e-05
12:117251163 C T 0.097402 -4.8088e-06
12:117263731 A G 0.103429 6.1879e-06
12:117265140 A G 0.030160 -7.7831e-06
12:117280056 T C 0.043225 1.0782e-06
12:117291957 A G 1.508250 5.6749e-06
12:117295333 G A 0.052157 -8.6709e-06
12:117307117 G A 0.115608 5.6550e-06
12:117308198 A G 0.464307 -1.0334e-05
12:117324967 A G 0.159897 -1.5221e-05
12:117325041 T C 0.094750 -3.7015e-06
12:117329081 G A 1.886983 4.1910e-06
12:117330483 C T 0.188180 -2.7048e-06
12:117337876 A G 0.085434 3.6224e-05
12:117338058 T C 0.055305 -8.1084e-06
12:117354034 A G 0.050875 -3.9064e-06
12:117359032 G A 0.102576 1.2733e-05
12:117365110 A C 0.036103 1.4507e-05
12:117373758 C T 1.396977 2.7257e-06
12:117383320 A G 1.704351 8.1187e-06
12:117406485 T C 0.022391 1.9893e-05
12:117409740 C T 0.324591 1.5784e-05
12:117414790 G C 0.159135 -1.9215e-05
12:117421180 T C 0.295060 2.4402e-06
12:117422115 T C 1.694798 5.8301e-06
12:117432234 A G 1.947660 -4.9248e-06
12:117438882 A G 0.120323 1.9426e-06
12:117440633 C T 1.837754 -1.3351e-05
12:117442304 A G 0.254089 9.9352e-07
12:117443770 G C 0.194086 4.3538e-05
12:117448798 T C 0.035219 1.1915e-05
12:117451245 G A 0.067109 -2.9626e-05
12:117453583 T C 0.055628 -9.3681e-06
12:117475178 C T 1.195544 -1.8993e-05
12:117475632 A G 0.298345 -2.7502e-06
12:117477533 T C 0.253161 -1.4089e-06
12:117482799 C T 0.699031 -1.6829e-05
12:117499140 T C 0.023285 1.6820e-05
12:117508343 A G 0.806812 -1.6871e-05
12:117509130 G A 0.940041 -2.3763e-05
12:117510552 T C 0.155277 1.4954e-06
12:117525235 T G 0.296257 -1.0976e-05
12:117526080 A G 0.165833 4.0452e-07
12:117529421 T A 0.163052 5.6495e-05
12:117530436 T C 0.158802 -1.1465e-05
12:117534648 A C 0.205050 6.6526e-06
12:117534707 T C 0.259400 -1.5826e-05
12:117538373 T C 0.088130 1.7107e-05
12:117538419 G C 0.942492 2.8716e-05
12:117542107 A G 0.505781 -1.9790e-05
12:117544459 T C 1.550322 1.9234e-05
12:117549253 A G 0.087559 4.1541e-06
12:117549739 C A 0.779980 -5.8947e-05
12:117549810 T C 0.027953 -1.8609e-05
12:117557799 A C 0.585990 9.6393e-06
12:117561043 G A 1.562956 3.3983e-05
12:117561364 T C 0.034447 -6.5112e-06
12:117563952 C T 0.149946 -5.0684e-06
12:117564786 C T 1.015388 1.2942e-06
12:117565173 A G 1.060972 1.9996e-05
12:117565199 T G 0.020341 4.8984e-06
12:117565447 T C 0.135602 -2.2335e-05
12:117572844 G A 1.738282 3.6034e-05
12:117577082 C T 1.775595 3.8678e-05
12:117578741 C T 0.143391 2.0193e-05
12:117586896 G T 0.861610 -1.5242e-06
12:117587163 C T 0.049685 -6.3397e-06
12:117591538 A G 0.038428 -1.0604e-05
12:117592983 A G 0.091829 -3.1592e-06
12:117596976 A G 0.446002 -8.5910e-06
12:117599413 A G 0.020991 -3.1340e-06
12:117611232 G A 0.406476 8.9312e-06
12:117616022 T C 0.102596 1.4716e-05
12:117630217 A G 0.026733 -5.4271e-07
12:117644436 A C 0.072753 1.2470e-05
12:117647403 A G 0.547096 1.1476e-05
12:117649124 A G 0.157208 1.7831e-05
12:117649204 A C 0.043606 6.1743e-06
12:117650724 T C 0.041134 -1.1875e-05
12:117657521 A G 0.214338 -1.3043e-05
12:117662610 G C 0.259682 -2.1978e-06
12:117663250 A G 0.383299 -1.3424e-05
12:117668525 G A 0.648788 -1.2663e-05
12:117674923 C T 0.210007 -8.7671e-07
12:117693817 A G 0.598818 -1.9511e-05
12:117695320 T C 0.202687 -6.7821e-06
12:117696041 G T 0.814648 -1.8655e-05
12:117696816 G A 0.043188 2.7006e-05
12:117699760 A C 0.088266 -2.7733e-05
12:117701884 A G 0.196211 2.9045e-07
12:117704710 T C 0.040417 -4.0505e-06
12:117704786 T C 1.103814 2.5228e-07
12:117725125 C A 1.971023 -2.2040e-05
12:117737646 T C 0.107428 -5.8318e-06
12:117737677 G A 0.647925 -3.1427e-05
12:117738879 T C 0.247018 -9.5372e-06
12:117747212 T C 0.061210 -9.6982e-06
12:117748400 G A 1.669918 3.9592e-06
12:117752069 T C 0.746465 3.9506e-05
12:117767307 G A 1.641047 2.3668e-05
12:117776850 A G 0.284558 -1.1380e-05
12:117777712 A C 1.637684 2.6583e-05
12:117780274 A G 0.346976 -6.9160e-06
12:117780875 G T 0.029493 -1.7110e-05
12:117781391 T C 1.571082 2.1541e-06
12:117781416 T C 0.075095 -2.2660e-05
12:117784363 T C 0.041695 -8.8156e-06
12:117786150 T C 0.278785 -7.8789e-06
12:117792229 A G 0.034427 -1.3591e-05
12:117794059 A G 0.066864 -2.2308e-05
12:117796588 C T 0.448039 -1.4479e-05
12:117799549 A G 0.056342 5.0205e-05
12:117810052 C A 0.040414 1.4785e-05
12:117815767 G A 0.104891 -2.0724e-06
12:117818494 A G 0.115642 -2.1144e-05
12:117826077 A G 1.273927 -2.4753e-05
12:117827708 G A 0.204958 2.1068e-07
12:117830479 C T 0.959603 -7.0016e-05
12:117830801 T G 0.086920 3.1615e-07
12:117836812 A C 0.733994 -9.9497e-05
12:117845665 T G 0.216827 -5.0670e-06
12:117849328 A G 0.752734 5.5968e-05
12:117850083 A C 0.968300 4.4665e-05
12:117852548 G A 0.052721 1.6543e-05
12:117856948 C T 0.656618 3.1066e-05
12:117858409 G A 0.041043 1.7574e-05
12:117860136 C T 0.861576 2.0567e-05
12:117860222 C T 0.112810 -1.7435e-05
12:117865061 G A 0.664169 -1.1730e-05
12:117867538 C G 1.078026 2.9661e-05
12:117867674 A G 0.116090 -3.7811e-05
12:117869944 G T 0.186732 -2.3932e-05
12:117870449 A G 1.361891 1.4920e-05
12:117870642 T C 0.062176 -1.7984e-05
12:117880281 C T 0.874978 -2.6209e-05
12:117882250 C G 0.218636 -2.0444e-05
12:117886864 T G 0.069666 4.1248e-05
12:117888859 A G 0.073586 1.0044e-07
12:117892978 G A 0.105242 -4.1104e-06
12:117895519 C T 0.319692 -2.8786e-05
12:117902297 C T 0.574747 -1.3760e-06
12:117912742 G C 0.916317 1.5977e-05
12:117913256 T G 0.323898 -3.1290e-05
12:117914818 G A 1.831930 3.4533e-07
12:117922716 G A 0.642968 7.3764e-06
12:117925393 T G 0.623704 -1.0743e-05
12:117938232 C T 0.099115 3.1325e-05
12:117938380 C T 0.820731 4.9529e-06
12:117942320 T C 0.306297 1.6838e-07
12:117944022 T C 0.040560 2.1836e-05
12:117953113 G A 0.072688 -1.0334e-05
12:117954109 T C 0.890189 5.5534e-06
12:117955977 G A 0.021681 -1.3446e-06
12:117956774 T C 0.117256 2.6844e-05
12:117958221 T C 1.528173 -1.0652e-05
12:117974558 C T 0.747335 -2.2855e-07
12:117979203 T C 1.232711 -7.5832e-06
12:117988186 T C 1.581982 -6.7627e-06
12:117994348 A G 0.540613 1.2164e-05
12:117997487 C A 0.679570 -4.2439e-06
12:117999675 C T 0.490547 1.1688e-05
12:118004642 T C 0.039499 1.5517e-05
12:118005240 A C 0.978581 -4.1080e-06
12:118005251 A G 0.215073 2.2274e-05
12:118005342 C A 0.539406 1.4254e-05
12:118005883 C T 1.635525 -1.5520e-05
12:118006250 A G 0.104585 -1.4435e-05
12:118006305 T G 1.690429 6.2994e-06
12:118007454 A C 0.736497 -1.3491e-05
12:118010309 G T 0.625911 2.1266e-05
12:118011769 G A 0.095045 -1.5398e-05
12:118011940 C T 1.585732 1.8394e-07
12:118012176 C T 0.033131 4.2639e-07
12:118012815 G C 0.160716 -1.1968e-05
12:118013283 T C 0.062084 4.6220e-06
12:118013591 T C 1.610846 -7.9545e-06
12:118015093 C A 0.201997 5.7284e-06
12:118015205 T C 0.313980 3.5973e-05
12:118015526 A G 0.929545 3.5615e-05
12:118016678 C T 0.251070 1.3460e-05
12:118018891 T C 0.983348 -1.4894e-05
12:118025479 A G 0.391598 8.1440e-07
12:118026401 T C 1.758667 6.7113e-07
12:118037775 T C 0.594272 9.6729e-06
12:118037979 G A 0.030802 1.8495e-05
12:118039827 A G 0.025937 -2.3253e-06
12:118039876 A G 0.077193 3.6480e-06
12:118048114 C A 0.958617 -3.4328e-06
12:118050957 C T 0.029949 -1.2761e-06
12:118059256 C T 0.080100 -2.5793e-05
12:118061012 C T 1.744276 1.2377e-06
12:118067419 A C 0.128214 -4.9242e-06
12:118074332 T C 0.152319 8.8397e-06
12:118075670 G A 0.312835 1.3673e-05
12:118081942 T C 0.099397 1.5245e-05
12:118082145 T C 0.168410 -1.4027e-05
12:118093014 C T 0.093271 9.6501e-06
12:118101183 C T 0.062305 -2.8669e-06
12:118101685 T C 0.283776 8.4855e-06
12:118104924 G A 1.383486 -3.2814e-08
12:118109371 T C 1.064246 -1.9894e-05
12:118113339 A C 1.548085 6.6446e-07
12:118120923 C T 0.274678 1.8808e-05
12:118122796 T C 0.024390 -1.3394e-05
12:118131193 C T 1.333142 -8.1311e-06
12:118131572 T C 1.619920 -2.4602e-05
12:118133815 A G 0.520938 -2.5374e-05
12:118133956 G A 1.589774 -2.9493e-05
12:118134273 C T 0.126269 1.5669e-05
12:118134939 T C 0.191427 -5.4643e-06
12:118135221 G A 1.166449 -2.8153e-05
12:118135861 A G 0.097527 -8.8153e-06
12:118136088 T C 1.664720 6.0582e-06
12:118139624 A G 0.541282 6.3489e-06
12:118140615 A G 0.035453 6.6809e-06
12:118141927 A C 0.229927 4.9282e-06
12:118143506 C T 0.260280 1.0583e-05
12:118143651 T C 0.303737 1.6183e-06
12:118145683 C T 0.647561 -7.0834e-06
12:118146742 A G 0.771236 -5.3207e-06
12:118147702 G A 0.353449 -1.7671e-05
12:118148054 T C 0.497173 2.6128e-05
12:118148806 G A 0.119109 1.0535e-06
12:118148997 A G 0.318288 -2.0838e-05
12:118156646 A G 0.189870 7.0101e-06
12:118156720 G C 0.225170 1.9477e-06
12:118159027 T C 0.427987 2.4342e-05
12:118159132 G A 0.742984 -4.6926e-06
12:118161585 A G 0.135004 -4.5051e-06
12:118162369 T C 0.030112 -8.1524e-06
12:118162438 T C 0.051116 -1.2401e-05
12:118164365 C A 1.367708 1.2732e-05
12:118166268 T C 0.028847 -6.8850e-06
12:118167256 C T 0.386366 -2.0665e-05
12:118169909 A C 0.346507 -3.8052e-05
12:118172401 C T 0.509344 7.0836e-06
12:118174237 A G 0.566900 2.1492e-06
12:118174336 T C 1.686156 9.0253e-06
12:118180612 C G 0.116155 -2.8083e-05
12:118181289 C T 0.272581 9.6413e-06
12:118182302 A G 0.625703 -1.3411e-05
12:118186488 C T 1.687431 9.1189e-06
12:118187705 C A 0.172374 -3.8367e-06
12:118190947 C T 0.061690 -8.9190e-06
12:118191088 C T 0.219360 1.9108e-05
12:118192102 G A 0.252362 1.5218e-05
12:118194039 G T 0.252206 8.4374e-06
12:118199741 T C 0.238817 7.1749e-06
12:118200112 T C 1.461754 5.1417e-05
12:118200384 C T 0.302115 2.5997e-05
12:118221181 T C 0.125606 -1.0875e-06
12:118222743 T C 0.178895 5.9569e-06
12:118222772 T C 0.037677 -4.9618e-07
12:118226761 A G 0.104970 -2.1534e-06
12:118234710 G A 0.255639 -1.4724e-05
12:118237784 T C 0.055142 3.8518e-06
12:118240793 C T 0.734535 2.8314e-06
12:118246065 A G 0.131481 9.4045e-06
12:118249042 A G 0.056600 2.9406e-06
12:118252689 C T 0.294153 1.3494e-05
12:118255009 A G 0.113330 1.7345e-05
12:118255188 G A 1.940778 3.3010e-05
12:118256853 G T 0.629243 -2.2940e-06
12:118257184 C G 1.151408 1.3521e-05
12:118260921 G T 0.141966 -1.6136e-06
12:118265149 G T 0.599042 1.5615e-05
12:118266021 C T 0.033413 1.7006e-05
12:118267696 T C 0.255490 -2.3558e-05
12:118274689 T C 0.065912 2.6812e-05
12:118275040 A G 0.036256 -1.3021e-05
12:118276619 T C 0.137951 -2.0299e-05
12:118279658 A G 0.082959 -3.0563e-05
12:118281294 A G 1.568569 1.1323e-06
12:118281781 T C 0.160580 -1.4043e-05
12:118285330 T C 0.146393 2.4447e-05
12:118286251 A G 1.399350 -2.7912e-05
12:118287638 G A 0.678931 -1.3439e-05
12:118291145 C T 0.315986 -1.4201e-05
12:118292418 A C 0.507804 5.7345e-05
12:118296280 C T 0.024122 4.5672e-06
12:118302311 A G 0.901783 -7.2600e-06
12:118305508 T G 1.886691 1.2646e-05
12:118307593 T C 0.556463 3.7341e-05
12:118307982 A C 0.038931 5.5409e-07
12:118308716 A G 0.342801 1.5480e-05
12:118319134 G A 0.487905 4.0143e-05
12:118321876 G A 0.033073 1.0693e-05
12:118327525 A G 0.485076 3.9200e-05
12:118333144 A G 0.152064 1.2652e-05
12:118343520 C G 0.082235 -1.2545e-06
12:118348764 C T 0.093526 -3.3354e-05
12:118350626 T C 0.051375 1.3097e-05
12:118353809 G A 0.179150 -6.7666e-06
12:118353871 C A 0.627566 3.9231e-05
12:118363693 T C 0.076312 9.5399e-06
12:118366809 A G 0.288917 -1.0981e-05
12:118367000 C T 0.765082 1.0629e-05
12:118369251 G A 0.038568 -1.5914e-05
12:118371667 T C 0.075796 2.6497e-05
12:118373693 C T 0.065865 -2.1387e-05
12:118375486 G A 1.606056 1.8715e-06
12:118376775 T C 0.025097 7.9505e-06
12:118381137 C T 0.034287 -1.0266e-06
12:118395933 T C 0.125056 4.0585e-05
12:118397231 G C 0.229716 1.1125e-05
12:118400017 C A 0.849592 -3.7689e-05
12:118403382 G A 0.051715 -1.4564e-05
12:118404046 G A 0.219904 -1.1971e-05
12:118414157 G A 0.071675 5.6562e-06
12:118414697 G A 0.636066 -1.8017e-05
12:118415256 C T 0.145744 7.9697e-06
12:118420388 T C 1.232500 -3.5866e-06
12:118431327 C T 0.917160 -1.2528e-05
12:118432017 A G 0.201681 4.7513e-06
12:118432440 T C 0.285330 -5.0397e-06
12:118433911 T C 0.103773 -1.4094e-05
12:118438463 A G 1.550747 5.4170e-04
12:118440301 G A 0.047312 -9.8412e-06
12:118441838 T C 0.762981 3.6255e-05
12:118450865 A G 0.037055 1.2363e-05
12:118451351 G A 0.289665 3.1066e-05
12:118457751 A G 0.067874 4.0630e-06
12:118461127 C T 0.325679 1.2386e-05
12:118463283 G A 0.028049 -3.5349e-05
12:118464606 C G 0.101468 6.7419e-06
12:118465820 C T 0.174904 -1.3810e-05
12:118468297 T C 0.076027 3.5509e-05
12:118472464 T C 0.047343 -4.8742e-06
12:118472867 A T 0.021296 5.4435e-06
12:118478145 T C 0.042416 1.1450e-05
12:118480874 A G 0.727460 5.7342e-05
12:118482352 A G 0.341060 1.5169e-05
12:118496798 G A 0.456994 1.5503e-05
12:118501565 C T 0.837074 -1.0989e-05
12:118501598 A G 0.831124 -3.0853e-05
12:118502113 C T 0.597828 2.8435e-05
12:118502675 G A 0.343562 -1.5283e-06
12:118502746 C T 0.285619 3.2713e-06
12:118506575 G T 0.570963 2.4506e-05
12:118508796 G A 0.649019 1.6683e-05
12:118509191 A G 0.590699 -5.9200e-06
12:118509529 A C 0.227866 -2.8928e-05
12:118511266 G A 0.021946 8.2787e-06
12:118511412 C T 0.898400 1.6543e-06
12:118513794 G A 0.302890 3.3906e-05
12:118514223 A G 0.250700 1.2278e-06
12:118514439 C T 0.111076 1.9020e-05
12:118515230 C A 1.179160 1.9942e-05
12:118518357 G A 1.129543 2.7419e-05
12:118518759 C T 0.804823 -1.5673e-05
12:118526160 C T 0.506431 5.4734e-06
12:118527534 T C 0.800532 -2.9599e-05
12:118531770 C A 0.109654 -3.2783e-05
12:118537679 A G 0.762067 -6.1905e-05
12:118545204 A G 0.122438 -8.3046e-06
12:118556553 G A 0.330830 3.6753e-05
12:118559140 C T 0.981243 3.1707e-05
12:118573955 T C 0.028222 -1.0175e-05
12:118575329 T C 0.025305 -2.0402e-05
12:118590816 G A 1.053013 -2.2145e-05
12:118598903 C T 0.498655 -2.0080e-05
12:118603031 C T 0.031204 -2.2641e-05
12:118611071 A G 0.083095 -2.2953e-05
12:118624641 G C 0.127429 8.1979e-06
12:118629493 A G 0.102097 -1.0730e-05
12:118629769 T C 1.391649 -1.3386e-05
12:118650374 T C 1.080195 -1.7988e-05
12:118659771 A G 0.280394 1.2605e-05
12:118666427 C T 0.068275 -4.7702e-06
12:118682751 T C 1.375684 -1.6398e-05
12:118716214 A C 0.070893 -7.5303e-06
12:118730510 C T 0.261355 1.7560e-05
12:118730722 A C 0.101012 -3.0459e-06
12:118740675 A G 1.474829 1.9408e-05
12:118742069 A G 0.050895 2.3809e-05
12:118742307 T C 0.069890 -2.2422e-05
12:118758312 T C 0.084217 1.7792e-06
12:118764565 G A 0.037034 -3.7970e-06
12:118783730 T C 0.031618 -2.1427e-05
12:118788003 T C 0.315371 9.6587e-06
12:118796831 T C 0.025730 1.6428e-05
12:118811182 T G 0.053608 -8.6270e-06
12:118815480 G A 0.035882 -4.1525e-06
12:118829933 A G 0.025172 -2.1239e-05
12:118837467 A G 0.027831 1.2038e-05
12:118838294 T C 0.042005 -1.0008e-05
12:118841675 A T 0.024961 -1.7738e-05
12:118841906 G A 0.320583 1.6104e-05
12:118849154 G A 0.048182 -1.4221e-05
12:118855432 A G 0.187691 -3.4587e-05
12:118856258 T C 0.038292 4.4008e-06
12:118861521 G A 0.043827 9.4459e-06
12:118863155 G A 0.054302 1.5620e-05
12:118873429 T C 0.142252 -1.0875e-06
12:118873681 A G 0.914073 -1.3956e-07
12:118882012 A C 0.105894 -1.0293e-05
12:118888731 A G 0.763063 -1.2034e-05
12:118889287 T C 0.115662 4.4051e-05
12:118889488 G T 0.234387 2.3847e-05
12:118889776 T C 0.848541 2.5110e-05
12:118889895 A G 0.059946 9.1201e-06
12:118890119 A G 0.089708 -2.0377e-05
12:118890847 C T 0.488119 -1.8258e-05
12:118893248 T C 0.150265 -2.3226e-05
12:118894626 G A 0.650451 3.4545e-05
12:118896304 A G 0.954062 -8.3390e-07
12:118896470 T A 0.902408 -3.4920e-05
12:118907160 G A 0.241500 -1.3331e-05
12:118909907 T C 0.146461 -1.8662e-05
12:118913159 A G 0.021973 4.1525e-06
12:118919219 G A 0.344273 3.1358e-05
12:118922906 G A 1.106108 -1.5484e-06
12:118925846 A G 0.119912 5.6779e-06
12:118927373 C T 0.115733 -2.0100e-05
12:118932386 C A 0.519765 -7.2977e-06
12:118935209 T C 0.027807 1.5183e-05
12:118944169 C A 0.521325 -5.7399e-06
12:118947774 G A 0.199070 -1.4458e-05
12:118951046 T C 0.114880 -1.0752e-06
12:118954402 T G 0.162569 -2.2396e-05
12:118954641 T C 0.031894 -1.5045e-06
12:118959369 C T 0.831464 1.8223e-05
12:118959929 G C 0.050045 -9.4219e-07
12:118962509 G A 0.494276 -1.4003e-05
12:118970045 A G 0.256190 1.8144e-06
12:118975954 T C 0.126657 -4.0752e-06
12:118982457 C T 0.231936 7.8570e-08
12:118986459 T C 0.033614 -2.0862e-05
12:118989372 G A 0.407496 -9.0839e-06
12:118989792 A G 0.117168 4.2218e-07
12:118994516 C T 0.157796 -4.0934e-07
12:118996542 T C 0.599426 9.6845e-06
12:119009790 G A 0.074310 -7.7244e-06
12:119011469 T C 0.837278 7.0832e-06
12:119013588 C T 0.029561 -2.0380e-05
12:119018301 G A 0.077955 -2.0637e-05
12:119019467 G A 0.754693 1.7137e-06
12:119022988 T C 0.876648 1.6317e-05
12:119023775 A G 0.026553 3.0040e-06
12:119024399 A G 0.034236 1.3586e-05
12:119027765 G A 0.073467 1.3466e-05
12:119029974 A G 0.043470 1.9894e-06
12:119044580 G A 0.418440 4.2387e-06
12:119058858 G A 0.075619 1.5302e-05
12:119063801 A G 0.024921 -1.7280e-05
12:119072890 A G 0.403032 -4.4023e-06
12:119079242 T C 0.072739 4.4719e-06
12:119083566 C T 0.345983 2.4793e-05
12:119084790 G A 0.535302 1.2686e-05
12:119086351 C A 0.092193 -3.7891e-05
12:119092306 C T 0.085812 -2.3733e-05
12:119105753 C A 0.114662 -3.9780e-06
12:119116346 G A 0.882118 9.0588e-06
12:119124021 G T 1.511891 6.0466e-06
12:119128554 A G 0.043161 1.0105e-06
12:119149316 C T 0.445781 -1.6088e-05
12:119153614 C T 0.393716 2.8417e-05
12:119161229 T C 0.090796 -3.4299e-05
12:119173549 T C 1.522940 -7.9310e-06
12:119182190 C T 0.632272 2.7188e-06
12:119188170 T C 0.448195 -2.6655e-05
12:119188175 A C 0.020756 -1.1567e-05
12:119192615 A G 0.344263 2.4900e-05
12:119205352 G T 0.530617 -6.6315e-06
12:119206963 T G 0.657284 2.5138e-05
12:119213948 G A 0.154321 3.0514e-06
12:119216720 T C 0.100210 -1.4745e-05
12:119226689 T G 0.529539 2.9128e-05
12:119229694 C T 0.504625 -2.6265e-05
12:119248057 A G 0.059667 2.5856e-05
12:119248334 G A 0.031472 1.7397e-05
12:119249573 G T 1.215763 -5.7410e-05
12:119250729 G T 1.875380 -1.9318e-05
12:119251983 C T 0.106724 -7.8079e-06
12:119253911 G T 0.486528 -1.5127e-05
12:119259326 C A 1.095117 -1.8785e-05
12:119259903 C A 0.170474 -1.8304e-06
12:119262046 G C 0.121122 1.1571e-05
12:119273725 G A 0.069186 -4.1748e-06
12:119275498 G A 0.768295 1.1005e-05
12:119280136 G T 0.288145 -6.2434e-06
12:119287035 C T 1.828051 -6.0683e-07
12:119290828 G T 0.035562 -2.5125e-06
12:119294464 A G 0.100451 -1.5722e-05
12:119295697 A G 0.348410 -1.2808e-05
12:119301030 A G 1.383191 7.2250e-06
12:119301739 C G 0.130373 1.0191e-05
12:119303195 C T 0.447821 -3.6198e-05
12:119303805 G A 0.861488 -2.3874e-05
12:119304926 A G 0.047601 -7.4394e-06
12:119305282 A G 0.094294 -3.1342e-06
12:119306069 A G 0.640771 2.4242e-06
12:119308845 G A 0.162294 -5.6560e-06
12:119312712 C T 0.126528 -9.9966e-06
12:119314552 A G 1.458721 -9.8890e-07
12:119323666 T G 0.310135 1.2237e-05
12:119327443 G T 0.030466 -3.7367e-06
12:119337165 T C 1.777699 -8.2318e-06
12:119343278 C A 0.663860 5.3991e-07
12:119349636 A G 0.029262 -1.9196e-05
12:119355163 T C 0.045969 1.8938e-05
12:119361070 G A 0.055907 3.0865e-05
12:119385157 G A 0.105486 2.5280e-06
12:119387918 C A 1.280642 -3.4271e-06
12:119399176 A G 0.402012 -1.8200e-06
12:119400016 A G 0.108458 2.0158e-05
12:119408286 C T 0.529526 1.1157e-05
12:119409744 C G 0.060673 1.4472e-05
12:119414425 A G 0.289423 -7.1814e-06
12:119419603 C G 0.808087 -7.4507e-06
12:119419632 T C 0.501555 -1.1791e-06
12:119423322 T C 0.482700 -3.2232e-05
12:119425660 G A 0.350739 7.8465e-06
12:119437492 T C 0.142626 -1.4314e-05
12:119441212 T C 1.584715 2.7174e-05
12:119458687 G A 0.092135 1.1735e-06
12:119460994 A G 0.643930 -1.0148e-07
12:119461592 C A 0.637657 2.0942e-05
12:119473304 G A 0.240082 -2.7300e-05
12:119482906 A G 1.765494 -1.2709e-06
12:119485483 A G 0.088402 7.3682e-06
12:119496996 T C 0.162797 -2.7248e-05
12:119497275 G A 0.069353 -1.8968e-05
12:119507792 T G 0.125413 -1.7076e-05
12:119514810 A G 0.073055 1.7969e-05
12:119519447 A G 1.280091 9.6730e-08
12:119526244 T C 0.827255 7.0293e-06
12:119526365 T C 0.538039 1.3824e-05
12:119526742 C T 0.033495 1.7886e-06
12:119526903 G A 0.035725 -2.4147e-05
12:119527233 A G 0.581795 -2.2106e-06
12:119532560 T G 0.177943 -2.9501e-05
12:119532666 C T 1.316442 -1.4475e-06
12:119532935 G T 0.071740 2.0018e-05
12:119533218 G A 0.088365 2.3005e-05
12:119536581 T C 0.076666 -4.9851e-06
12:119536666 G A 0.093162 2.6091e-05
12:119539873 C T 0.053996 -4.4242e-06
12:119541399 T C 0.128370 1.0033e-05
12:119550956 G A 0.697936 1.3508e-05
12:119553341 G T 0.035239 -1.7412e-05
12:119554751 G C 0.093264 2.3882e-05
12:119555887 T C 0.149106 -4.1194e-05
12:119557518 T C 0.474724 1.1142e-05
12:119558565 T C 0.988777 -2.9596e-05
12:119559098 C A 0.845889 2.4478e-06
12:119560233 A G 0.177797 -1.5855e-05
12:119560500 G A 0.636450 1.6308e-05
12:119564423 T C 1.157456 -2.1559e-05
12:119565701 C T 1.342012 -1.3941e-05
12:119565864 C T 0.049600 1.6736e-05
12:119568596 A G 0.143007 -4.1912e-06
12:119568721 C T 0.558091 -5.7447e-06
12:119574165 A G 0.400553 -1.8823e-05
12:119574210 A G 0.836788 -2.7840e-06
12:119574259 C T 0.172334 2.5688e-05
12:119574662 A C 0.417536 4.9910e-05
12:119575350 G T 0.311750 -8.1692e-07
12:119575775 C T 0.101767 2.1285e-05
12:119585670 G A 0.249639 -7.2818e-06
12:119585950 G A 1.235084 -1.4489e-05
12:119588962 A G 0.770325 -2.3492e-05
12:119605598 G A 0.340360 3.0486e-06
12:119610485 G A 0.426066 4.5165e-07
12:119615502 A G 0.043198 -1.0621e-05
12:119615835 G T 0.113197 -2.0887e-06
12:119617891 G A 0.087987 -7.2151e-06
12:119619632 A G 0.113136 -1.6973e-06
12:119625701 G A 0.024703 -1.3800e-05
12:119639668 A G 0.327015 -1.2459e-05
12:119639936 C A 0.109128 1.4046e-05
12:119642384 C T 0.448603 8.8952e-07
12:119645695 G A 0.033723 3.0804e-06
12:119650126 C A 0.622739 2.5682e-06
12:119654315 G A 1.824940 -3.2974e-05
12:119656021 T C 0.092846 -1.5963e-05
12:119665964 A G 1.928886 -1.2468e-05
12:119667617 A G 0.923412 -1.8142e-05
12:119668165 A G 0.184784 2.6399e-06
12:119669885 G A 0.487409 -3.4310e-05
12:119671470 T C 0.020712 -4.8322e-06
12:119671680 G T 0.411035 -2.7268e-05
12:119672234 T C 1.155365 -1.9251e-05
12:119684374 C G 0.082140 -1.3711e-05
12:119687491 G A 0.151894 2.8483e-05
12:119689255 G A 0.764335 -6.6404e-07
12:119691451 T C 0.067174 -2.1226e-05
12:119691491 T C 0.096422 -1.5992e-05
12:119692281 A G 0.036905 -8.9359e-07
12:119694130 T G 0.262854 -3.4212e-06
12:119695102 C T 1.814441 1.7702e-05
12:119697736 A G 0.047717 4.4276e-06
12:119698679 A G 0.198131 -1.0088e-05
12:119699134 A G 0.186752 2.3705e-05
12:119701771 T C 0.127099 1.3809e-05
12:119708031 A T 0.046462 3.6360e-08
12:119709079 T C 0.237287 1.4848e-05
12:119714147 C T 0.228108 2.1392e-05
12:119715020 C A 0.839076 1.8837e-06
12:119717678 C T 0.170732 6.9045e-06
12:119718542 A G 0.210673 -9.9501e-06
12:119721568 T C 0.025733 -1.7591e-05
12:119724456 T C 1.560757 7.2529e-06
12:119731818 G A 0.249112 -2.6453e-05
12:119733423 G A 0.084656 1.9159e-05
12:119733721 T C 0.151200 1.5800e-06
12:119734698 C T 0.039047 1.7076e-05
12:119737782 G A 1.326696 -3.0359e-05
12:119745586 G A 0.099972 6.4054e-06
12:119747763 A G 1.373600 -1.1416e-05
12:119747810 T C 0.077247 -1.2308e-06
12:119748275 T C 0.845026 -8.8971e-06
12:119749967 A G 0.098969 3.8197e-06
12:119757954 A G 0.813091 -2.2418e-06
12:119761730 A G 0.040091 1.6735e-05
12:119763890 A G 1.194517 4.1391e-06
12:119765187 C T 0.029300 -2.6617e-05
12:119768494 A G 0.121890 8.7732e-06
12:119784124 C T 0.243835 -7.8746e-06
12:119786864 A G 0.227231 8.8756e-06
12:119788424 G A 0.036976 1.7763e-05
12:119788559 C A 0.086400 1.4426e-05
12:119788871 T C 0.026988 -3.5233e-05
12:119792070 A G 0.032948 -4.5319e-06
12:119803603 A G 0.022320 -1.1781e-05
12:119806331 G A 0.143534 3.5478e-06
12:119811323 C T 0.050066 1.7084e-05
12:119812853 A G 0.097694 5.0004e-05
12:119817228 C T 0.588360 -1.6243e-05
12:119818509 G A 0.171395 3.4874e-06
12:119840428 A G 0.046547 4.9087e-06
12:119840677 G T 0.144428 1.5250e-05
12:119840837 T G 0.195942 3.8075e-05
12:119849948 C T 0.219493 1.4334e-05
12:119850667 T C 0.264081 1.4150e-05
12:119852853 T G 0.236468 -3.7600e-06
12:119856515 A G 1.174571 -2.9376e-06
12:119856550 G A 0.101573 6.1951e-07
12:119864795 T C 0.147814 -2.5750e-05
12:119866533 G A 0.672757 -1.0742e-05
12:119870809 C G 0.042953 -1.0093e-05
12:119878468 A G 0.028399 -2.5139e-05
12:119878675 A C 0.481547 7.8571e-06
12:119881622 C T 0.087800 -6.9439e-06
12:119884529 C T 0.193650 1.7629e-05
12:119887984 A C 0.809226 9.1825e-06
12:119896155 C T 0.210381 1.1574e-05
12:119899017 C T 1.658243 1.6958e-05
12:119900970 A G 0.031190 1.2566e-05
12:119908686 A G 0.069683 -2.2803e-06
12:119909555 A C 0.071155 -1.0127e-05
12:119916900 G A 0.338517 -1.5363e-05
12:119927992 A G 0.791271 6.2596e-06
12:119931401 G A 0.216392 2.1153e-07
12:119932470 A C 0.080239 -9.1934e-07
12:119939425 A C 1.000371 -4.7782e-05
12:119939533 C T 0.414030 -1.5093e-05
12:119940209 A G 1.183471 1.6134e-06
12:119941737 G A 0.036623 -2.0584e-05
12:119949619 G A 0.035994 -1.8481e-05
12:119950367 C T 1.082327 2.3613e-05
12:119950648 C T 0.058198 -8.0981e-06
12:119951844 G A 0.076377 1.0304e-05
12:119951946 G A 0.063594 1.8289e-05
12:119953531 T C 0.118103 8.7141e-07
12:119956881 G A 0.034586 1.4641e-05
12:119957813 T G 0.228227 5.4691e-07
12:119961587 A G 0.035929 -1.8213e-05
12:119962212 A C 0.046836 -1.3579e-05
12:119978820 A G 0.643620 2.6054e-05
12:119979586 T C 0.190220 1.9134e-05
12:119983754 G A 1.042212 7.4936e-06
12:119993842 G A 1.063223 7.3045e-06
12:119995253 G A 0.037452 -2.6217e-05
12:120003593 G A 0.513914 1.2461e-05
12:120008054 G A 0.120921 1.6309e-05
12:120009856 A C 0.419106 -2.4197e-06
12:120012168 G A 0.382919 -1.1366e-05
12:120012291 G T 0.603975 6.7480e-05
12:120012675 A G 0.020243 -1.4155e-05
12:120013492 C G 0.782653 -2.1088e-05
12:120014497 A G 0.033706 1.1264e-05
12:120021501 C T 0.023880 9.4134e-06
12:120029388 G A 0.824114 -9.4575e-06
12:120029538 A G 0.098360 5.8926e-06
12:120032805 A G 0.090456 -6.1985e-06
12:120035504 G T 0.064287 -8.6197e-06
12:120040664 A G 0.711154 -8.1692e-06
12:120043595 C T 0.125447 1.1663e-05
12:120050970 G A 0.883889 -1.2431e-05
12:120052469 G A 0.716615 -1.2340e-05
12:120053287 G A 0.066127 2.3635e-06
12:120067727 T C 1.599695 -3.0793e-05
12:120068841 C T 0.046618 -3.1945e-06
12:120076735 T C 0.187011 -1.7397e-05
12:120083798 A G 0.103375 -6.7311e-06
12:120088048 C T 0.085162 8.1868e-06
12:120089180 T C 0.092407 -2.2653e-05
12:120105707 C T 1.622752 -4.4911e-05
12:120113443 T G 0.646952 -3.2538e-06
12:120113641 T C 0.068721 -9.1924e-06
12:120117381 T G 0.182870 2.0196e-05
12:120128469 T C 0.052255 5.7157e-06
12:120138541 T C 0.020841 -2.3708e-05
12:120146925 A G 0.147226 2.2020e-05
12:120149272 A G 0.038129 4.0168e-06
12:120150734 C T 0.039458 -1.3733e-05
12:120150904 C T 0.071277 -2.4720e-07
12:120156408 A G 1.060728 -1.7045e-05
12:120175729 C T 0.579051 -1.2020e-05
12:120181908 T C 1.638657 -3.3707e-05
12:120206944 A G 1.501868 -2.8977e-05
12:120215135 A G 0.038537 -1.2518e-05
12:120216610 C T 0.958740 -1.4545e-05
12:120220593 A G 0.024370 7.8123e-06
12:120227893 A C 0.113027 -1.2601e-05
12:120234228 C T 0.375643 7.5062e-05
12:120238782 G A 0.027018 -1.7120e-05
12:120244107 T G 0.058892 3.3318e-06
12:120245120 C A 0.039057 -1.7393e-05
12:120263003 C G 0.033913 1.4214e-05
12:120270160 C T 0.034668 1.2002e-06
12:120274568 G C 0.025118 4.6733e-06
12:120278241 C T 1.006130 -4.7032e-06
12:120286192 T C 0.419548 1.7710e-05
12:120293848 T C 0.121438 -4.9750e-06
12:120295061 T C 0.027107 -1.7784e-06
12:120302616 G A 0.046805 -8.3182e-06
12:120312168 C T 0.066365 1.4576e-05
12:120313953 T C 0.102460 -2.2839e-05
12:120324021 C T 1.438234 -6.1460e-06
12:120328481 G T 0.045119 -3.2072e-06
12:120340770 C G 0.037769 -7.1050e-06
12:120341469 C T 1.437275 3.3858e-06
12:120346368 G T 0.875458 1.4733e-05
12:120358368 T G 0.343695 -1.9911e-05
12:120365901 T C 0.348050 -1.6347e-05
12:120367768 G A 0.983609 9.8502e-06
12:120374862 A C 0.151969 1.7541e-05
12:120378302 C T 0.889013 1.8572e-05
12:120384155 T G 0.067826 -3.9829e-05
12:120384989 G A 0.027746 1.1139e-05
12:120387660 C T 1.372784 1.2740e-05
12:120392115 A G 0.276147 -1.1010e-05
12:120395043 T C 0.183726 2.7404e-05
12:120400381 G C 0.093954 1.4286e-05
12:120411054 T C 0.051541 -6.0311e-06
12:120416462 A C 0.080389 -5.6736e-06
12:120421975 C T 1.205876 -4.6541e-06
12:120422357 A C 0.179946 3.9837e-05
12:120430074 T G 0.108988 3.9583e-05
12:120455764 G A 0.149572 6.7540e-07
12:120472418 G A 0.138390 1.4093e-05
12:120479549 G A 0.029888 5.9353e-06
12:120492404 C T 1.570534 2.1845e-05
12:120508320 G A 0.066429 1.5956e-05
12:120510128 A G 0.032910 -1.4073e-05
12:120511532 C T 0.358851 2.9700e-05
12:120537299 T C 0.086155 1.0213e-05
12:120538277 A G 0.145601 7.1852e-06
12:120540645 A G 0.067677 -1.4885e-06
12:120554802 T C 1.843686 -3.7649e-06
12:120559753 T C 0.331466 -3.2514e-05
12:120561255 C G 0.155253 -3.3531e-05
12:120564999 G A 1.946619 1.2596e-06
12:120565188 A G 1.213329 -1.3886e-05
12:120585236 G A 0.129883 3.9371e-05
12:120600172 C T 0.273730 4.4205e-05
12:120606597 G A 0.062431 2.4143e-05
12:120610280 T C 0.270507 5.8307e-05
12:120610829 G A 0.076489 1.0833e-05
12:120613484 T C 0.070502 1.3397e-06
12:120623308 G A 0.058280 7.0392e-06
12:120641026 A G 0.086556 9.1611e-06
12:120644401 G A 0.230777 -5.1661e-05
12:120645421 G T 0.025910 -8.1255e-06
12:120648476 G T 0.029599 -3.8234e-06
12:120659997 T C 1.289770 5.5701e-05
12:120661977 C T 1.530134 4.2591e-06
12:120671647 T C 0.047584 -5.3435e-06
12:120676090 A G 0.983103 6.4044e-06
12:120676550 C T 0.044558 1.8327e-05
12:120678730 C A 0.236199 -5.8664e-06
12:120681632 C A 0.052548 3.2736e-06
12:120687812 T C 0.027382 -9.4146e-06
12:120688572 C T 0.034461 -3.6699e-06
12:120692179 T C 0.116893 1.3121e-05
12:120696245 A G 0.105129 -7.3958e-06
12:120709064 A G 1.564296 -1.3095e-05
12:120717111 A G 0.056298 5.1728e-06
12:120720038 C T 1.625394 8.9187e-07
12:120729446 C T 0.104456 -1.2256e-06
12:120731050 T C 0.054285 1.0396e-05
12:120737796 A G 0.037123 -1.5119e-05
12:120738605 A C 0.108747 -8.8272e-06
12:120746267 T C 0.024084 6.0300e-07
12:120749950 G A 0.118909 -3.7446e-05
12:120752247 T C 0.041196 -1.7710e-05
12:120764874 A G 0.064423 -3.9607e-06
12:120796232 G A 1.437163 1.3054e-07
12:120800823 G A 1.691310 2.0215e-05
12:120801099 G C 0.122713 1.9904e-05
12:120809191 G A 0.322837 2.0980e-06
12:120811373 G A 1.416961 3.5849e-06
12:120815504 G A 0.113710 -3.3261e-05
12:120821137 G A 0.069469 1.6478e-05
12:120826330 T C 0.024197 1.3240e-05
12:120841632 G A 0.230610 -3.5325e-06
12:120846807 C T 1.628114 -1.1826e-06
12:120855709 T C 1.248649 2.9604e-05
12:120856332 C T 1.586507 3.8367e-06
12:120856785 A G 0.041706 7.9586e-06
12:120859363 A G 0.190784 -4.9030e-06
12:120859417 T C 0.245515 1.2613e-05
12:120860522 T C 0.100631 -7.9810e-06
12:120863422 A G 0.681845 -3.3327e-06
12:120866996 C A 0.480422 1.4253e-06
12:120867408 A G 0.071614 2.2923e-06
12:120870774 A G 0.057637 4.0427e-05
12:120875775 C T 0.104048 8.2345e-06
12:120880434 T C 0.102324 -2.4619e-05
12:120880707 A G 0.052622 -4.9546e-06
12:120884328 T C 0.665304 1.2015e-05
12:120907309 A T 0.079712 -1.4615e-05
12:120907332 T C 0.113500 -2.3023e-05
12:120917722 C T 0.210153 9.3117e-07
12:120929463 T G 0.063063 1.2552e-06
12:120954490 T C 0.214349 -1.3850e-05
12:120963926 G A 0.042508 -9.7269e-07
12:120974510 T C 0.338374 6.5093e-06
12:120999127 A G 0.195476 6.9000e-06
12:121000846 A G 0.045099 -9.7452e-06
12:121006729 G A 1.332897 1.8720e-05
12:121019639 A G 0.109260 -2.4526e-05
12:121020434 G A 0.672206 3.3182e-06
12:121024386 A G 0.070247 -3.4254e-06
12:121025791 G A 0.062074 -5.0273e-06
12:121028907 T C 0.040278 6.9996e-07
12:121036748 C T 0.781034 -1.4403e-05
12:121039065 G T 0.528397 -9.7823e-06
12:121040529 A G 0.020732 1.5075e-05
12:121044381 C T 0.267773 -2.6936e-05
12:121046606 G A 0.024941 -4.4883e-06
12:121048935 A G 0.805772 -2.3468e-05
12:121052180 C T 0.152632 -5.8002e-06
12:121070011 T C 0.538029 2.9553e-05
12:121070251 A G 0.090038 -7.8353e-06
12:121075426 T C 0.826102 -2.5200e-05
12:121075606 C A 1.493403 -8.0602e-06
12:121077886 T C 0.039584 -3.1592e-05
12:121079806 T C 0.321283 2.1502e-05
12:121089935 A C 0.097874 -1.0761e-05
12:121090195 C T 0.057124 -4.9844e-07
12:121113334 C T 0.111691 -2.3686e-05
12:121114705 A G 0.114387 -1.2231e-05
12:121122676 T C 0.283124 8.1060e-06
12:121123420 C T 0.038721 -1.5346e-05
12:121135508 A G 0.249792 -5.6447e-05
12:121138350 T G 1.943206 -3.7222e-06
12:121142042 C T 1.725777 -1.2000e-05
12:121146219 T C 0.209946 3.5058e-05
12:121149560 A G 0.052976 -2.4423e-06
12:121157983 A G 0.055601 -2.2786e-05
12:121160615 G A 0.504306 4.1032e-05
12:121162854 G T 0.786335 2.7710e-06
12:121162996 T C 0.023931 2.2623e-05
12:121175984 C T 0.862674 -7.9075e-06
12:121176083 A G 0.507087 4.8363e-05
12:121182887 T G 0.229077 -1.9114e-05
12:121186314 A G 0.066147 -6.1174e-05
12:121198711 T C 0.114863 1.1800e-05
12:121202362 C T 1.169502 9.3912e-06
12:121208238 C T 0.062509 7.5018e-06
12:121211841 A G 0.155198 -2.6508e-05
12:121213592 A G 0.326339 2.2421e-06
12:121214656 T G 1.894497 4.0974e-06
12:121229958 C T 0.153063 -2.7666e-05
12:121231816 C A 0.033352 1.1475e-05
12:121234323 T C 0.114938 -2.7655e-05
12:121236258 T C 0.309000 5.7676e-06
12:121269804 G A 0.034603 -1.7252e-05
12:121271706 G A 0.106737 -2.1995e-06
12:121273374 T C 0.111725 -1.4515e-05
12:121273856 T C 0.025193 5.3959e-06
12:121280460 C T 0.150905 2.4056e-05
12:121300538 T C 0.027981 2.4063e-05
12:121316252 G A 0.831899 -1.0358e-05
12:121317075 T G 0.946208 2.6714e-05
12:121328762 A G 0.155518 -2.4620e-05
12:121332839 C G 0.105452 -3.5069e-06
12:121334133 A C 0.062067 8.2422e-06
12:121343673 C T 1.937348 -4.9141e-06
12:121369960 G T 0.152533 -1.9480e-05
12:121371233 T C 0.412096 1.9243e-05
12:121372005 C T 0.115682 -3.1146e-05
12:121374264 T C 0.662568 -2.1331e-06
12:121375583 T C 0.067218 -4.3204e-05
12:121388771 G T 0.231419 -2.7844e-05
12:121388962 C A 1.327753 -6.3694e-06
12:121400244 C A 0.638629 -2.2399e-06
12:121402932 T C 0.457592 -1.6876e-05
12:121403724 A G 1.183203 7.1065e-06
12:121404923 T C 0.220387 -1.9948e-05
12:121416864 T C 0.058769 5.7301e-06
12:121416988 G A 0.629977 1.3183e-05
12:121417386 A G 0.030197 -9.4739e-06
12:121420430 T C 0.055305 -2.4963e-06
12:121420807 A G 0.613739 1.7017e-05
12:121421992 T C 0.043763 -4.6608e-06
12:121423998 A C 0.141902 -2.5107e-05
12:121424861 G A 1.245970 -3.2652e-06
12:121427653 C G 0.048114 -9.4129e-06
12:121437114 A G 0.388929 -2.3678e-05
12:121439433 A G 0.697358 1.6342e-05
12:121441333 C T 0.230515 -2.3165e-05
12:121445728 G T 0.040349 2.3815e-06
12:121450013 A G 0.036878 -1.8802e-05
12:121450881 A G 0.267141 5.1915e-06
12:121451150 G A 0.050144 -9.2961e-06
12:121454148 T C 0.114050 -2.0863e-05
12:121454257 A T 1.624690 -2.5453e-05
12:121454622 T C 0.586493 3.2104e-05
12:121458400 T C 0.374511 2.8039e-05
12:121460686 A T 0.386822 -2.5525e-05
12:121470256 A G 0.865816 7.3902e-06
12:121470651 G T 0.042508 -1.5079e-05
12:121472871 G A 1.927900 4.0390e-05
12:121476099 C A 0.494185 5.5369e-06
12:121476423 G A 1.228305 3.4430e-05
12:121482954 G A 0.103331 -2.0709e-05
12:121486119 T C 0.079277 -1.2911e-05
12:121488519 G C 0.027304 -1.1507e-05
12:121489377 T C 0.267539 -2.3631e-05
12:121491957 A G 0.281760 3.4437e-06
12:121498468 T C 0.055353 -7.0700e-05
12:121502913 A G 0.123448 1.4971e-05
12:121503136 G T 1.673348 -3.8394e-06
12:121508631 A C 0.184049 -2.2791e-05
12:121525932 T C 0.024516 -4.9731e-06
12:121533389 C G 0.077927 1.0852e-05
12:121542128 C A 0.135888 3.5198e-05
12:121545139 A G 0.030201 -5.3748e-06
12:121557376 T C 0.038843 3.4080e-05
12:121559410 A G 0.050001 -2.4794e-05
12:121560835 A G 0.046605 8.5885e-06
12:121560971 C T 0.081623 6.9957e-06
12:121561052 T C 1.498740 5.4609e-06
12:121561406 T C 0.043066 2.7861e-05
12:121562104 A G 1.591906 1.2906e-05
12:121567185 T C 0.092360 8.8226e-06
12:121577847 C T 0.157368 -2.1425e-05
12:121579024 G T 0.246885 -4.6082e-06
12:121592689 C T 0.151170 2.8317e-05
12:121593019 T C 0.239701 -1.3031e-05
12:121595453 C T 0.040053 -1.2783e-05
12:121597413 A G 0.265179 -1.0550e-05
12:121600238 A G 0.039251 9.8769e-07
12:121600253 C T 1.128401 -1.7590e-05
12:121601748 T C 0.051806 9.3864e-06
12:121602135 A C 0.534724 -2.6734e-05
12:121603053 C T 0.640357 3.4424e-05
12:121605355 A G 0.507675 -9.1804e-06
12:121605373 A G 0.040781 3.7682e-06
12:121613229 A G 0.037633 2.1333e-05
12:121614227 C T 0.174673 -4.5547e-06
12:121614677 T G 0.052061 1.1738e-05
12:121615131 G C 0.148062 -2.2345e-05
12:121615283 C T 0.793862 -1.8632e-05
12:121622196 G A 0.335957 3.7690e-06
12:121622304 C A 0.354166 4.4631e-05
12:121626365 C G 0.036817 1.0148e-05
12:121627068 T C 0.099513 -2.3924e-05
12:121634965 C T 0.647887 -5.8346e-05
12:121635710 T G 0.056287 3.2632e-06
12:121641509 G A 0.417757 -3.4865e-05
12:121648586 C A 0.230273 -2.0540e-05
12:121654011 G A 0.651783 -5.8169e-05
12:121659684 T C 0.332125 -3.6194e-05
12:121660787 C T 0.903986 -1.4076e-05
12:121665084 A C 0.171286 1.1101e-05
12:121666646 G A 0.226894 -1.7526e-05
12:121670276 G A 0.035154 1.9056e-05
12:121673182 G A 0.291548 4.2035e-05
12:121677013 A G 0.048954 1.3887e-05
12:121677538 T C 0.105826 -3.1514e-05
12:121680460 C G 0.697392 -7.8748e-06
12:121682051 C T 1.602741 -2.1570e-05
12:121686078 T C 0.689552 -3.4453e-06
12:121688244 A T 0.615749 -1.2036e-05
12:121689200 C G 0.049321 1.6362e-05
12:121691096 A G 0.246239 -2.1031e-05
12:121699102 T C 0.079039 4.0768e-05
12:121701681 A G 0.163004 -7.6702e-06
12:121704150 A G 0.190958 -2.0962e-05
12:121704684 C T 0.181819 -1.4478e-07
12:121704685 G A 0.824331 -4.7617e-06
12:121706733 A G 0.040543 4.0151e-05
12:121707036 T C 1.783741 2.1838e-05
12:121708271 C T 1.010505 -5.6517e-06
12:121710981 A G 0.062700 8.9427e-06
12:121714945 A G 0.023370 -7.9857e-06
12:121722904 C T 0.079617 4.8716e-06
12:121726465 T C 1.289923 1.9095e-06
12:121729125 T C 0.028922 -8.1083e-07
12:121735407 G A 0.054904 -1.7879e-05
12:121750088 C T 0.093036 2.1692e-05
12:121755561 G A 0.193113 -3.8504e-05
12:121756084 A G 0.023007 -6.5535e-06
12:121761521 T C 0.053466 -3.5737e-05
12:121764164 C T 1.220047 3.3902e-05
12:121768248 T C 1.806108 3.7810e-05
12:121781489 A T 0.023129 1.3379e-06
12:121788113 A G 1.894150 2.5750e-05
12:121789560 A C 1.678666 2.6065e-05
12:121801098 C T 1.804347 7.3993e-06
12:121806484 T C 0.123815 -2.0149e-05
12:121813249 A G 1.098503 3.9155e-06
12:121813322 G A 1.709652 -7.1660e-06
12:121820110 T C 0.039897 -3.5679e-06
12:121821867 G A 0.237784 -3.7397e-06
12:121821916 T G 1.431784 1.4795e-05
12:121829943 T C 1.004080 2.0341e-06
12:121837722 C T 0.068330 -1.6310e-05
12:121852051 G A 0.073797 -9.5857e-06
12:121867829 A G 0.213400 2.9790e-05
12:121870066 T C 1.892936 -1.2386e-05
12:121871006 C A 0.788551 -1.3368e-05
12:121874505 A G 0.022282 1.1062e-05
12:121881223 G A 0.040522 -1.8665e-05
12:121884347 A G 0.181068 3.1904e-05
12:121893626 G A 1.036783 1.6736e-06
12:121906358 T C 0.048723 -7.9689e-06
12:121919295 A G 1.095328 9.4503e-06
12:121920475 T C 0.033335 2.2257e-05
12:121925104 C T 1.378608 -1.0419e-05
12:121926320 C T 0.045972 -2.6813e-06
12:121928372 T C 0.204601 -3.2450e-05
12:121928836 G A 0.195072 2.3722e-05
12:121938188 T C 0.024492 4.3894e-06
12:121946193 T C 0.167982 2.1218e-05
12:121951927 A G 0.030411 -1.3908e-06
12:121957635 G A 0.034025 3.7870e-06
12:121959081 T C 0.131794 8.4103e-06
12:121969356 C T 0.047394 -3.6195e-06
12:121976543 A G 0.060289 -2.3800e-06
12:121976871 A T 0.038398 7.6591e-06
12:121983465 A G 1.021466 -8.8352e-06
12:121991793 C T 0.081698 3.9173e-05
12:121996910 C T 0.027539 -3.3157e-05
12:121997416 T C 0.565285 7.4273e-06
12:121997478 G A 0.630596 -1.0748e-05
12:122012328 G T 0.044425 4.1064e-06
12:122013041 A G 0.246701 -1.7725e-05
12:122014658 A G 0.050372 2.3958e-05
12:122014770 G C 0.119847 8.2867e-06
12:122015993 T C 0.034229 4.7785e-05
12:122028904 A C 0.244192 -6.7449e-06
12:122030261 T C 0.297590 -1.5114e-05
12:122030569 T C 0.819099 -2.7155e-05
12:122035556 A G 0.083751 1.8058e-05
12:122042849 A G 0.161458 3.2780e-05
12:122066512 T C 0.043545 -3.0020e-08
12:122092181 T C 0.185844 1.4763e-05
12:122109341 G A 0.024305 -3.2416e-05
12:122111001 G C 0.027773 -1.1288e-07
12:122114562 T C 0.054469 5.2037e-07
12:122117069 A G 0.115308 1.1035e-05
12:122121454 T G 0.144530 1.3335e-05
12:122131468 A G 0.724832 -3.1558e-07
12:122140449 A G 0.020620 7.2701e-08
12:122144981 T C 0.075282 9.1365e-06
12:122146369 G A 0.084084 2.0081e-05
12:122146607 C A 0.032156 -7.3450e-06
12:122152839 A G 0.092819 -9.5982e-08
12:122158057 A G 1.919319 -4.9028e-05
12:122158662 G C 0.690484 1.9860e-05
12:122159037 G A 0.322674 6.4440e-06
12:122162847 C T 1.773755 -5.7212e-05
12:122186317 A G 1.103586 -4.8612e-05
12:122194732 T C 0.096786 1.0137e-05
12:122203915 T C 1.438852 -3.9140e-05
12:122204953 T C 0.246314 2.5123e-06
12:122206397 T C 0.027695 -5.9508e-06
12:122208989 G A 0.550955 1.4983e-05
12:122212375 G A 0.166132 -7.1009e-08
12:122215441 G C 0.076170 -3.3722e-06
12:122215580 T C 0.072447 9.1647e-06
12:122217507 T C 0.040281 -2.4259e-05
12:122220917 A G 0.150456 2.1301e-05
12:122221822 C T 0.365087 5.0861e-06
12:122226529 G A 0.451571 9.4018e-06
12:122226872 T C 0.062655 -4.2184e-06
12:122234191 A C 0.022857 -1.2059e-05
12:122236427 A C 0.045306 5.8208e-06
12:122237115 G A 1.625656 -2.2556e-05
12:122247114 A G 0.057709 1.3038e-05
12:122249048 T G 1.622674 -2.1436e-05
12:122260947 A G 0.038228 -6.2439e-05
12:122261456 A G 1.095079 -2.6691e-05
12:122263448 A G 0.382069 1.9154e-05
12:122264635 C T 0.342597 2.8925e-05
12:122266840 A G 0.045677 1.3242e-05
12:122287290 A T 1.737687 -1.0989e-05
12:122295335 C T 1.749025 -1.1599e-05
12:122310599 T C 0.931286 5.0248e-05
12:122324606 A C 0.091622 -1.7481e-05
12:122326812 C T 1.748206 -1.3368e-05
12:122332616 T C 0.115098 8.9208e-06
12:122341560 G A 0.586126 -6.1845e-05
12:122355716 T C 1.940884 2.1995e-05
12:122356293 C G 1.026447 3.3115e-05
12:122359069 G C 0.025866 3.6639e-06
12:122361412 G A 1.170892 3.8063e-05
12:122361711 T C 0.020729 -2.0849e-05
12:122365583 T C 0.230590 -1.0148e-05
12:122371029 A G 0.038214 3.3053e-06
12:122373729 T C 0.986870 2.9623e-05
12:122380838 T C 0.038897 4.2905e-06
12:122386948 A G 0.099530 3.8540e-06
12:122392038 T C 0.085281 6.5150e-06
12:122395777 G A 1.751147 -1.4474e-05
12:122396395 T C 0.579928 -7.1913e-05
12:122396990 C T 0.028722 9.0512e-06
12:122404946 T C 0.020902 -1.8484e-05
12:122405912 T G 0.580221 -8.0646e-05
12:122409664 C T 1.668612 -1.9159e-05
12:122413196 C T 0.043749 4.9482e-06
12:122450278 A G 0.144003 1.2489e-06
12:122454332 C A 0.033056 -1.5986e-05
12:122457579 T G 1.752483 -5.4740e-06
12:122462356 C T 0.103117 5.2030e-07
12:122466107 A G 0.039693 4.8896e-06
12:122468687 T C 0.102049 3.7561e-06
12:122471900 T C 0.145104 -2.2587e-05
12:122475401 A G 0.129880 -6.8458e-06
12:122476623 T G 0.054768 -2.2604e-06
12:122478870 C T 0.544111 -9.7938e-06
12:122481290 T G 0.989488 1.0177e-05
12:122481879 C A 0.093301 -7.7934e-06
12:122483567 T C 0.039176 -9.8125e-06
12:122484540 A G 0.894412 2.2461e-05
12:122486209 A C 1.267471 7.0626e-05
12:122494845 T C 0.378257 3.2061e-05
12:122513708 T C 0.132341 -3.1533e-05
12:122518243 G A 0.115744 9.3973e-06
12:122520085 T G 0.024751 -7.4256e-06
12:122520112 T C 0.245263 1.1716e-05
12:122594249 C T 0.954198 2.1520e-05
12:122600984 A C 0.107224 8.7565e-06
12:122605297 A G 0.046595 2.2132e-05
12:122613000 C T 0.392085 2.5220e-05
12:122613192 G C 0.113166 8.2929e-06
12:122613599 G A 1.348540 6.6033e-05
12:122617989 G A 0.810256 -3.4194e-05
12:122618042 A G 0.061778 -2.6408e-05
12:122618293 T C 0.024798 2.8606e-07
12:122622795 G A 0.101940 1.0435e-05
12:122625212 G A 1.047390 -2.4936e-05
12:122632936 A G 0.956781 -3.3495e-06
12:122633031 A G 0.060595 -2.2457e-05
12:122633456 C T 0.354306 3.4548e-05
12:122638272 A G 0.020127 1.1971e-05
12:122643557 G A 1.315762 1.7628e-05
12:122647741 C G 0.466683 -1.8303e-05
12:122651255 A G 0.293809 2.3466e-05
12:122655490 G A 0.356570 2.3530e-05
12:122655563 T C 0.038738 8.9037e-06
12:122658379 C T 0.377856 1.8200e-05
12:122662775 T C 0.959382 4.1430e-06
12:122674780 A C 0.422132 -5.2672e-06
12:122675882 T C 0.410345 -3.6484e-06
12:122678607 C T 0.545998 -1.0049e-05
12:122689244 T C 0.639496 -1.6072e-05
12:122692820 C T 1.151754 -7.6990e-06
12:122717710 A C 0.061047 8.0709e-06
12:122740810 C G 0.034236 6.5460e-06
12:122748099 G A 0.118423 9.3666e-06
12:122760524 A C 0.034743 1.4576e-06
12:122761253 T C 0.122295 5.2901e-06
12:122772514 T C 0.547337 -6.9532e-06
12:122780375 C T 0.685204 -8.1041e-06
12:122781689 A G 0.101519 6.1004e-06
12:122781897 A G 0.212139 5.3877e-06
12:122803643 T C 0.178902 2.6734e-06
12:122804034 G A 1.066990 -2.5048e-05
12:122812503 C G 1.261083 -2.4517e-06
12:122817580 G A 0.195038 -1.2348e-05
12:122823777 G A 1.499536 -6.3729e-06
12:122825398 T C 0.031272 1.8150e-05
12:122832709 C T 0.216100 1.7481e-09
12:122864920 A G 0.060490 -9.4618e-06
12:122865029 C T 0.499366 6.6588e-06
12:122883067 C T 0.041563 1.8416e-05
12:122889815 T C 0.076918 -7.5395e-06
12:122891863 T C 0.024581 -1.2622e-06
12:122895441 T C 1.053744 -1.1617e-05
12:122910898 G T 0.032767 4.4110e-06
12:122922156 T C 0.052068 1.3552e-05
12:122929822 C T 1.505363 -5.8671e-06
12:122931150 A G 1.287105 3.4111e-06
12:122936627 A G 0.027630 1.4729e-05
12:122940996 G A 0.219333 -7.2371e-06
12:122943376 C A 1.486613 -9.9293e-07
12:122958181 C T 0.022197 2.9849e-06
12:122965724 A C 0.200783 -2.3872e-06
12:122973701 G T 0.133450 1.7328e-05
12:122973836 G A 0.044374 -8.0720e-06
12:122985057 T G 1.487844 -8.3220e-06
12:122988843 A C 0.902418 -3.7801e-07
12:123003317 C T 0.966964 -6.1497e-06
12:123012511 T C 0.038948 5.0097e-06
12:123023566 A G 0.108125 5.3264e-06
12:123030788 T G 0.201354 1.0952e-05
12:123041693 G A 0.063155 -7.7576e-06
12:123057792 G A 0.110532 -2.4986e-05
12:123078717 A C 0.031207 -1.3287e-05
12:123079766 A C 0.510970 -1.0579e-05
12:123100188 A G 0.128027 -1.2263e-05
12:123102921 G T 0.196676 1.0312e-05
12:123110585 A G 0.752486 -3.2661e-06
12:123110785 A C 0.066915 -7.9513e-06
12:123112806 A G 1.475989 -9.4579e-06
12:123116209 T C 1.470998 -1.2731e-05
12:123119472 C T 1.461709 -4.8291e-06
12:123127276 G C 0.359912 3.6025e-05
12:123134609 G A 0.067935 1.6053e-05
12:123139394 A C 0.093114 6.3966e-06
12:123145864 T C 0.869879 1.8361e-06
12:123152855 C T 0.034066 1.0597e-05
12:123153825 T C 0.415496 1.5018e-05
12:123154039 G A 1.170498 -5.3076e-06
12:123155683 T C 0.145849 8.8869e-07
12:123156551 C T 1.065273 7.5257e-07
12:123159176 G A 0.256102 1.0331e-05
12:123162786 T C 0.360833 8.6537e-06
12:123163848 T G 0.829479 1.2615e-05
12:123169235 T G 0.060595 -1.1955e-05
12:123180061 C A 0.362363 9.8486e-06
12:123188577 T C 0.066477 -1.2621e-05
12:123201539 G C 1.136326 4.4323e-05
12:123201925 T G 0.422091 1.5146e-05
12:123206691 A G 0.672600 1.4947e-05
12:123223330 T C 0.715367 1.3955e-05
12:123243687 A G 1.777628 -1.2360e-05
12:123254538 G A 0.177515 -5.9388e-06
12:123262476 T C 0.032567 6.7157e-06
12:123273206 A G 0.098840 7.7558e-06
12:123273573 G A 0.076159 -1.6182e-05
12:123288313 C T 0.064056 8.8079e-07
12:123293656 A G 1.860900 -1.3802e-05
12:123297902 T C 0.044578 6.5980e-06
12:123304922 A G 0.057787 9.6050e-06
12:123311243 A G 0.115043 -2.9101e-06
12:123311981 T C 0.065130 6.0133e-06
12:123316881 A C 1.903078 -2.1707e-05
12:123322415 A C 0.287873 5.7239e-06
12:123326598 T G 0.708955 -2.3482e-05
12:123326899 G T 0.026814 -7.5553e-06
12:123327900 A C 1.789085 -2.0073e-05
12:123331663 G A 0.042236 -1.9826e-05
12:123334442 T C 0.057715 -1.0386e-05
12:123339135 G T 0.156096 -4.8389e-06
12:123339358 G C 0.758528 1.4839e-05
12:123344021 A G 0.111698 6.5656e-06
12:123345509 T G 0.105473 3.5473e-07
12:123358382 A G 0.031860 2.2064e-05
12:123387922 G T 0.119953 -3.5308e-06
12:123403710 A C 0.167213 8.0674e-07
12:123414349 C T 0.195959 -7.3436e-07
12:123425575 T C 0.822886 -2.2069e-05
12:123429668 A C 0.215596 -1.1716e-05
12:123444507 T G 0.029177 5.6932e-06
12:123452527 C T 0.059810 1.0082e-05
12:123457619 T C 1.429775 3.0125e-06
12:123464279 C T 1.428065 4.0845e-06
12:123472472 A G 0.052333 -8.7539e-06
12:123488399 A C 0.048804 -1.7292e-07
12:123493772 G A 0.035164 -1.9607e-05
12:123504567 T C 0.025169 -4.5897e-06
12:123519112 A G 0.050413 6.6073e-06
12:123522924 A G 0.052765 -3.4646e-06
12:123523991 G A 0.074687 2.5050e-06
12:123532142 C T 0.056869 -2.9509e-06
12:123550813 G A 1.568926 1.1204e-05
12:123554695 C T 0.094787 -3.6810e-06
12:123556575 G T 0.035144 1.7456e-05
12:123556647 T C 0.055465 -5.1382e-06
12:123572794 G A 0.143955 -1.3302e-05
12:123575742 G A 1.430462 9.4873e-06
12:123575884 C A 0.044153 4.3484e-05
12:123593899 T C 0.242112 -1.2058e-05
12:123595064 A G 0.600592 1.9690e-05
12:123610753 C T 0.093930 1.9008e-05
12:123610989 T C 0.049165 -1.3391e-05
12:123615869 C A 0.067269 -7.9242e-08
12:123618603 T C 1.573829 1.6340e-06
12:123627972 C G 0.057987 3.3070e-05
12:123632930 A G 1.508301 2.9014e-06
12:123637698 C A 0.056148 8.0563e-06
12:123652848 A G 0.047982 7.3004e-06
12:123656809 A G 0.756110 -2.0146e-05
12:123660100 C T 0.077866 -1.7902e-06
12:123689674 T C 0.067231 -2.1308e-06
12:123701010 T G 1.578759 8.6008e-06
12:123705962 T C 0.068289 7.4959e-07
12:123717444 T C 0.093791 2.2580e-05
12:123736084 T G 0.664193 6.4410e-06
12:123738265 A G 0.046187 1.2520e-05
12:123742093 G T 1.579602 1.1094e-05
12:123745869 T C 0.091346 5.8067e-07
12:123748216 A C 0.070200 -1.6537e-07
12:123750994 A G 0.111334 2.2142e-05
12:123757504 T G 0.103232 -2.0932e-06
12:123758235 G C 0.402240 -1.2081e-05
12:123787811 T C 0.114533 2.1952e-05
12:123805261 A G 0.030177 -8.2808e-06
12:123806219 T C 0.407683 -1.2073e-05
12:123812197 T G 0.059599 -1.0284e-05
12:123821609 C A 0.062768 -7.6839e-06
12:123822711 A G 0.409237 -1.0813e-05
12:123823546 G A 0.409777 -1.1087e-05
12:123828792 A G 1.930198 -1.7290e-07
12:123836339 A G 0.029249 -1.1897e-05
12:123843379 T C 0.046204 2.8126e-05
12:123846618 G A 1.933156 -2.5444e-06
12:123847841 T C 0.062564 -7.6315e-06
12:123867183 C T 0.092224 3.5844e-07
12:123875394 T C 1.815886 -1.6317e-05
12:123894014 T C 0.040295 2.5575e-05
12:123895053 T C 0.714891 -3.4319e-06
12:123900136 A G 0.813595 2.2278e-05
12:123902892 C T 0.052310 -1.5255e-05
12:123907563 A G 0.386614 -1.7680e-05
12:123908570 C T 0.066739 -2.3405e-05
12:123909289 T C 0.071345 -2.7637e-06
12:123913433 G A 0.419324 -8.9592e-06
12:123915711 C A 0.021463 2.0796e-05
12:123917276 A G 0.056461 1.9325e-06
12:123917593 G A 0.725869 6.1992e-06
12:123919299 A C 0.051881 6.3669e-06
12:123919969 C T 1.344018 1.8606e-05
12:123921264 T G 0.565928 -4.8751e-06
12:123926515 A G 0.138699 1.5866e-05
12:123935689 G A 0.039897 1.5848e-05
12:123946841 A G 0.054159 9.9098e-06
12:123950471 A G 0.023466 1.1655e-05
12:123951492 C T 0.066395 -2.5167e-05
12:123962482 T C 1.193739 1.3643e-05
12:123969017 T C 0.078971 -8.4576e-07
12:123981144 A G 0.409145 -1.7468e-05
12:123983753 T C 0.396304 1.3607e-07
12:123983941 A G 0.819344 -1.5852e-05
12:124000651 A G 0.408421 -3.2695e-05
12:124004046 C T 0.062992 1.0333e-05
12:124007762 T C 1.230641 1.4410e-05
12:124008073 G A 1.672189 -4.3245e-06
12:124008074 C T 0.038000 -1.8339e-05
12:124008897 G C 1.737527 9.0168e-06
12:124011253 A G 0.404433 -1.4533e-05
12:124013306 G A 1.634883 5.8278e-06
12:124015496 C T 0.038663 -2.6362e-05
12:124017850 C G 0.391354 -1.0110e-05
12:124022243 A C 0.427307 -2.0947e-05
12:124022249 A G 0.078414 4.9910e-06
12:124040064 A G 1.301700 4.4561e-06
12:124043296 G C 1.814931 3.2846e-05
12:124050835 A G 0.066453 -5.8367e-06
12:124056029 A G 0.025029 5.4333e-06
12:124057169 T C 1.162913 2.2316e-05
12:124068131 G C 0.512176 1.2278e-05
12:124069667 G A 1.114700 3.9015e-06
12:124069974 A G 0.065188 6.3858e-06
12:124075915 T G 0.284269 -2.1830e-05
12:124092033 C G 0.036963 -2.3232e-05
12:124097766 G A 0.284698 -1.8966e-05
12:124098162 T G 0.531066 4.8482e-06
12:124102894 A G 0.146424 -7.2028e-06
12:124104551 G A 0.087532 1.5899e-05
12:124105848 G A 1.974457 4.3133e-06
12:124111723 C T 0.124131 -2.2451e-07
12:124112028 T C 0.023051 -9.5351e-06
12:124134988 G A 0.047074 -3.2301e-06
12:124136607 T C 0.037211 -2.1648e-05
12:124141662 T C 0.086780 1.8840e-05
12:124156487 T C 0.791492 -6.6309e-06
12:124156809 A T 0.036633 1.5219e-05
12:124171417 A G 0.028990 -3.9240e-05
12:124172555 T A 0.829071 -1.5671e-05
12:124179417 C T 0.919978 -5.3460e-06
12:124184369 T C 0.042158 1.9399e-05
12:124186348 C T 0.142986 1.3882e-05
12:124198360 T A 0.065984 4.3417e-06
12:124203832 A G 1.852118 2.9122e-05
12:124207209 T C 1.162950 3.0042e-05
12:124214084 A G 0.115468 -3.3280e-06
12:124215126 T C 0.058324 1.7878e-05
12:124216482 A G 0.068098 2.4369e-05
12:124218026 C T 1.166965 2.5119e-05
12:124219791 T C 1.211479 1.5684e-05
12:124229429 C T 1.231028 1.1829e-05
12:124242557 G A 0.043341 -2.0256e-06
12:124244936 T C 0.073239 -1.7851e-05
12:124246910 A G 0.152567 3.3490e-06
12:124250882 C T 0.469777 5.6091e-06
12:124250893 T C 0.105072 -4.8084e-05
12:124256619 C T 1.550384 8.9138e-06
12:124259585 G A 0.142449 -4.1347e-05
12:124265687 C T 1.212193 3.6956e-06
12:124270939 G A 1.070404 3.1222e-05
12:124274474 G A 1.292582 -1.7860e-06
12:124281322 C T 0.219210 -5.1779e-05
12:124283801 G A 0.025298 -1.2269e-05
12:124288264 A G 0.080079 -8.0755e-06
12:124289636 T C 0.076523 4.5336e-07
12:124298030 A G 0.027906 -1.5825e-05
12:124298077 T C 0.038302 1.6067e-05
12:124298659 G A 0.112014 4.8349e-06
12:124304808 C T 0.059208 -7.6297e-06
12:124319864 G T 1.091567 -1.9598e-05
12:124323006 G A 0.021776 -1.4965e-05
12:124323266 T C 0.066300 -3.2050e-06
12:124325977 G T 1.784475 -1.0245e-05
12:124326587 C T 0.034280 2.3028e-05
12:124330311 T C 0.245943 -1.8371e-05
12:124332956 C T 1.199111 -6.0273e-06
12:124333367 A G 0.029279 6.7102e-06
12:124337772 T C 0.086614 -5.0859e-06
12:124338360 T C 0.685544 -1.8764e-05
12:124338958 A C 0.128462 -2.5929e-05
12:124358590 A G 0.038462 5.1244e-06
12:124362889 T C 1.015143 -5.2580e-05
12:124363549 A G 0.025291 1.0176e-05
12:124374304 A G 0.031482 2.8486e-06
12:124374596 G A 0.130322 -3.3368e-05
12:124379691 A G 0.050596 5.9614e-06
12:124380047 G A 0.172551 3.6491e-07
12:124386673 T C 0.452428 -2.0383e-07
12:124387669 T C 0.055363 -2.2813e-05
12:124399005 A G 0.066711 2.9328e-06
12:124399550 C T 0.277803 -7.8545e-06
12:124416463 T C 0.074762 1.7102e-05
12:124419062 C A 0.666896 -6.5476e-06
12:124420563 G T 0.025621 -1.1237e-05
12:124422262 A G 0.113615 1.6905e-05
12:124427306 A T 0.622253 -3.7840e-06
12:124439296 C T 0.030058 5.0634e-06
12:124444409 C T 0.942502 3.4699e-05
12:124460167 T G 0.666559 -8.6018e-06
12:124474424 G A 0.021830 -2.4768e-07
12:124478586 C A 0.232232 -1.0598e-05
12:124481252 G A 0.070628 3.3621e-06
12:124481726 T G 0.105174 -3.8018e-05
12:124483614 G C 0.152506 -1.9563e-05
12:124489100 A G 0.048927 -1.2145e-05
12:124499584 A G 0.040145 9.9691e-06
12:124504283 C T 1.454478 -1.8814e-05
12:124510950 A G 0.057151 -1.9999e-06
12:124513479 T C 0.035399 1.6639e-06
12:124516911 A G 0.237076 1.1411e-05
12:124519846 C T 1.359263 -2.0165e-05
12:124528518 G T 0.344025 1.4934e-06
12:124537088 A G 0.024424 1.3028e-06
12:124538758 T G 0.031190 -3.6353e-06
12:124545142 G A 0.059997 1.5661e-05
12:124567308 A C 1.160060 -1.7990e-05
12:124567648 A G 1.927094 -8.2382e-06
12:124572307 T C 0.032349 -3.8989e-06
12:124575516 G A 0.320277 -1.6995e-05
12:124583705 T C 0.291916 -1.5852e-05
12:124584176 C A 0.138482 3.5011e-06
12:124604938 G A 1.596934 1.0759e-05
12:124606941 C T 0.767197 4.0608e-06
12:124607248 T C 1.207185 -4.5359e-06
12:124609510 T C 0.440277 -9.0382e-06
12:124615586 C T 0.052310 3.9568e-05
12:124617648 T G 0.407224 1.5836e-05
12:124621986 G A 0.039030 2.8528e-07
12:124623424 G A 0.024020 -8.8476e-06
12:124628408 G A 0.042498 7.5685e-06
12:124633209 T C 0.104269 2.2857e-05
12:124634713 T C 1.371716 1.7614e-05
12:124634837 A G 0.046455 3.3463e-05
12:124635113 C T 0.863929 9.5271e-06
12:124637099 G T 0.257234 3.0094e-06
12:124641263 G T 0.068228 -8.5189e-06
12:124642514 G A 0.146672 -1.7831e-05
12:124644382 T C 0.518510 1.3754e-05
12:124644558 G A 0.063111 -8.7425e-06
12:124652123 A G 0.084611 5.7380e-06
12:124659565 A G 0.271625 -1.6818e-05
12:124666686 T C 1.119633 -3.7061e-05
12:124667707 C T 0.128177 -2.3631e-06
12:124668336 A C 0.762070 -4.0798e-05
12:124669294 G A 1.730948 -7.9377e-06
12:124678044 A G 0.488296 -1.4115e-05
12:124681967 A G 0.051677 -2.8900e-06
12:124683380 A C 0.075034 1.0905e-05
12:124684223 A G 0.026910 2.6771e-06
12:124693142 A G 0.078995 1.6122e-05
12:124696144 T C 0.113574 1.1951e-06
12:124699195 C T 0.782245 -5.3879e-05
12:124700113 C A 0.078135 -2.2221e-05
12:124700323 G C 0.162702 5.3966e-05
12:124708608 T C 0.029548 -1.7705e-05
12:124710095 A C 0.064913 -2.2732e-05
12:124715313 C T 1.061340 2.3525e-06
12:124715803 A G 0.048145 -8.9454e-06
12:124716081 G T 0.252450 5.8855e-05
12:124716503 G A 1.929063 2.2614e-05
12:124719241 T C 0.150048 -2.4138e-05
12:124719813 T C 0.382806 -8.7343e-06
12:124721626 C T 1.245290 1.1025e-05
12:124722776 G A 1.657577 -4.1880e-05
12:124733799 C T 0.540579 1.8218e-05
12:124740279 T C 0.196003 5.2274e-05
12:124747789 G A 0.141654 2.2098e-05
12:124750131 G T 0.604193 3.5353e-05
12:124751555 T G 0.237760 3.7867e-05
12:124752080 T C 0.116022 1.9394e-05
12:124755793 A C 0.084775 -6.0579e-06
12:124761911 T C 0.025907 2.5053e-05
12:124767787 C T 0.233037 1.3062e-05
12:124771833 A G 1.399670 -1.6701e-05
12:124774801 T C 0.024615 7.0210e-07
12:124777818 G C 0.024999 4.0712e-06
12:124782821 A C 0.145349 -2.3164e-06
12:124784336 A G 0.038877 1.5092e-05
12:124786088 A G 0.136224 3.0982e-06
12:124790025 T C 1.822743 -9.4329e-06
12:124793049 T C 0.178225 1.7000e-05
12:124797458 G A 0.030758 -2.3380e-06
12:124797804 C T 1.839127 -7.2962e-06
12:124798811 A G 0.041155 1.9494e-05
12:124801421 C T 1.296380 -2.0496e-06
12:124802638 A G 1.044041 -4.0162e-06
12:124803665 C T 0.042562 4.2787e-05
12:124808840 C A 0.221740 1.7934e-05
12:124820484 T C 0.085771 -1.7490e-06
12:124822063 G A 0.319804 1.4443e-05
12:124823882 C T 1.237991 -3.3110e-05
12:124824869 A G 0.020681 -1.1589e-05
12:124826462 T C 0.321062 3.2670e-05
12:124826676 T C 0.322823 2.7622e-05
12:124830066 C T 0.310142 3.1136e-05
12:124838049 T C 0.567519 5.7599e-06
12:124843104 C T 0.488650 1.1720e-05
12:124844124 G C 0.117960 4.2500e-06
12:124844238 A C 0.033434 -1.8256e-05
12:124844921 T C 0.945984 2.0031e-06
12:124844973 A G 0.031289 9.6888e-06
12:124844986 C T 0.372117 -3.6401e-06
12:124845913 A G 0.083860 4.9120e-06
12:124848852 T G 0.295380 6.3602e-06
12:124852609 C T 1.221798 -1.5815e-05
12:124855116 A C 0.078060 -3.3303e-07
12:124855577 G C 0.288376 -6.3768e-06
12:124859887 T C 0.086519 2.5304e-05
12:124860376 T G 0.380318 2.1949e-05
12:124860705 A G 0.188972 2.4021e-05
12:124867608 G A 1.115601 -3.5185e-05
12:124868896 A G 0.045853 -1.7359e-05
12:124872587 C T 0.070366 7.7582e-06
12:124876133 T C 0.488147 1.3738e-06
12:124877343 A G 0.047785 -2.6836e-05
12:124878404 A G 0.121642 5.9737e-05
12:124882060 T C 0.050256 -1.0691e-05
12:124882243 A G 0.288788 -6.7200e-06
12:124883609 A G 0.050790 -2.3614e-06
12:124883884 T C 0.294788 2.5089e-05
12:124885829 C T 1.327219 -3.1365e-05
12:124891619 A G 0.115740 5.2954e-06
12:124897448 A G 1.085910 4.2980e-06
12:124897565 G A 0.081552 -2.3554e-05
12:124902199 C T 1.705235 2.4818e-05
12:124905924 C T 0.130315 1.0361e-05
12:124906227 A G 0.024516 1.5224e-05
12:124907154 A G 0.042171 -2.9819e-05
12:124913449 G C 1.937916 2.4443e-05
12:124919724 G T 0.024023 2.3474e-05
12:124921684 G A 0.133446 1.1677e-05
12:124921737 G A 0.178090 -3.5393e-06
12:124926143 A G 0.288417 -7.8540e-06
12:124927703 A G 0.061714 -2.0495e-05
12:124928535 G T 0.120333 1.0797e-05
12:124929185 A G 1.162270 -3.1238e-06
12:124933494 G A 0.056454 -1.7682e-05
12:124935029 G A 0.242418 8.2124e-06
12:124936972 C T 0.063328 -1.8132e-06
12:124940205 T C 0.035804 2.0842e-06
12:124947177 A G 0.072076 -4.2131e-06
12:124951416 A G 0.045085 6.8847e-05
12:124953815 A G 1.156184 -3.0237e-06
12:124954739 A G 1.379563 1.0709e-05
12:124957153 T C 0.254840 -7.3337e-06
12:124958405 C G 0.097249 -1.7671e-05
12:124968406 T C 0.049818 -1.9229e-05
12:124968765 T C 0.037432 1.8945e-05
12:124970095 T C 0.092985 1.1143e-05
12:124970879 A C 0.230212 -1.0982e-06
12:124971823 T C 1.079879 -1.0883e-05
12:124972033 T C 0.034294 6.0504e-06
12:124972603 T C 0.038017 2.7319e-06
12:124972667 C T 0.074211 8.5725e-06
12:124974912 T C 0.056682 2.6377e-05
12:124975312 T C 0.200732 -5.5924e-06
12:124978811 A G 0.614151 -6.0729e-06
12:124979266 A G 0.184488 6.5199e-06
12:124979851 G A 0.132800 -8.0534e-06
12:124981979 A C 0.038996 -5.2251e-06
12:124983616 C T 1.572071 1.5792e-05
12:124983825 T C 0.084768 -2.7073e-06
12:124984341 C A 0.723843 8.9824e-06
12:124984523 C A 1.902208 9.1275e-06
12:124984890 A C 1.874013 1.2200e-05
12:124990055 T C 1.366256 1.4391e-05
12:124992552 T C 0.114040 -1.5800e-05
12:124994695 T C 0.078492 1.5140e-05
12:124995222 T G 0.023024 1.8532e-06
12:124995815 A G 1.541058 9.3378e-06
12:124997573 A G 0.059504 4.3530e-06
12:124997963 T C 1.376456 2.2838e-05
12:124998180 G T 0.319240 -3.2582e-05
12:124999505 A C 0.166754 9.6548e-06
12:125000246 C T 0.075901 -4.7741e-06
12:125003996 C T 0.481309 1.1858e-05
12:125005343 T C 0.396712 6.4336e-06
12:125006068 C T 1.273998 -9.5462e-06
12:125020162 A G 0.621348 -2.0881e-05
12:125022764 T G 0.136193 5.1228e-05
12:125024475 T C 0.158762 1.0794e-05
12:125028111 A G 0.099567 -5.5728e-06
12:125029250 T C 0.129407 3.7292e-06
12:125031404 A G 0.389800 -6.3166e-06
12:125033933 A G 0.141657 2.0557e-05
12:125035814 A G 0.150837 -6.8326e-06
12:125036389 A G 0.143602 9.4508e-06
12:125037791 G C 1.850275 1.4529e-05
12:125040226 T C 0.020069 1.1005e-06
12:125043099 T C 0.254161 -3.7535e-06
12:125043714 T C 0.050066 2.6517e-07
12:125046987 A G 0.208800 2.6738e-05
12:125047455 A G 0.066864 2.6192e-06
12:125059111 A G 0.108580 -8.3808e-06
12:125060293 T C 0.467136 -1.5964e-05
12:125064259 G T 0.312172 -1.0952e-05
12:125064554 T C 0.138794 7.9938e-06
12:125067249 G A 0.423863 -1.4728e-05
12:125076433 A G 0.044442 -2.1435e-05
12:125077076 C T 1.096660 1.6947e-05
12:125077213 G A 1.715761 -4.7883e-05
12:125078167 A C 0.198145 4.7919e-05
12:125080509 T C 0.048617 1.3967e-06
12:125081417 G A 0.070030 2.6238e-06
12:125087673 T C 0.270320 3.4934e-05
12:125088084 A G 1.964849 -1.1700e-05
12:125088748 A C 0.252284 -1.6775e-05
12:125088836 C G 1.693826 -4.0599e-05
12:125089580 T G 0.083245 -1.3360e-05
12:125093422 A G 0.104021 -5.6155e-06
12:125093883 A G 0.035334 9.3771e-06
12:125094365 T C 0.116723 -8.3356e-07
12:125096584 A G 0.592773 2.5788e-05
12:125096843 A G 0.142153 -1.2618e-05
12:125097030 T C 0.686907 -2.0565e-05
12:125097357 A G 0.134266 -5.5729e-06
12:125097434 T C 0.054724 1.0101e-05
12:125097710 G A 0.636202 1.9599e-05
12:125105711 T C 0.136795 -1.2193e-05
12:125108927 G A 0.147885 -1.5610e-06
12:125110710 T C 1.001639 1.2660e-06
12:125118479 T C 0.791856 7.3194e-06
12:125123075 A C 1.525062 2.8299e-05
12:125123596 C A 0.041437 -2.3229e-05
12:125126319 T C 0.688059 -2.1950e-08
12:125127812 T C 0.083381 -7.5852e-06
12:125135227 A G 1.008585 2.4627e-05
12:125138646 G A 0.792777 -4.6588e-06
12:125139585 T C 0.065593 9.3634e-07
12:125141299 A G 0.110552 -9.4319e-06
12:125143550 T C 0.058960 2.1641e-06
12:125151003 C T 0.079331 1.2755e-05
12:125153285 G T 0.162342 -3.6128e-05
12:125153645 A G 0.764583 1.2789e-05
12:125154445 C T 0.087637 -2.4084e-05
12:125159653 T G 0.264547 -3.4997e-05
12:125162035 A G 0.028752 4.2218e-06
12:125162419 A G 0.128578 -1.1601e-05
12:125163958 A G 0.336256 5.0988e-06
12:125166046 G A 0.773286 -2.5338e-05
12:125169395 G A 1.914525 5.6919e-06
12:125173244 C T 0.115359 1.6932e-05
12:125178876 T C 0.048509 1.9251e-05
12:125179033 A G 1.023523 4.2661e-05
12:125179779 A G 0.119154 -2.0389e-05
12:125185582 A C 0.776513 2.2292e-05
12:125186815 A G 0.084962 1.3460e-05
12:125191086 A G 0.037075 -7.5405e-07
12:125195074 C A 0.104361 4.5876e-07
12:125195426 A C 0.209477 1.0872e-05
12:125199071 C T 0.149239 2.1705e-06
12:125200167 T C 0.083775 -9.3979e-06
12:125201051 G T 0.167118 9.6720e-06
12:125205728 A C 0.245382 1.0450e-05
12:125210629 C T 0.098398 6.6328e-06
12:125221983 T C 0.881411 4.0627e-05
12:125223786 T C 0.058963 2.8892e-06
12:125225187 C A 0.123101 -9.5281e-06
12:125229424 G T 0.054431 9.3681e-06
12:125238811 T C 0.918391 8.9571e-06
12:125239116 T C 0.030836 1.6590e-05
12:125243574 A G 0.166605 5.9107e-06
12:125243901 C G 0.096677 2.0117e-06
12:125248881 G A 0.057681 -1.3503e-06
12:125250432 C G 0.953178 3.5194e-06
12:125250796 C A 0.048386 -9.9270e-06
12:125254636 G T 0.085563 -2.0907e-05
12:125258607 G C 0.149759 8.5769e-06
12:125261593 T C 1.380454 3.0203e-05
12:125264018 G A 1.894806 1.7257e-05
12:125266242 T C 0.111358 -1.0788e-05
12:125272763 T A 0.078893 -3.3943e-06
12:125275819 T C 0.021256 -3.8069e-06
12:125276231 G A 1.880139 2.9578e-05
12:125284748 G A 1.029238 6.1626e-05
12:125286728 G A 0.942210 5.4355e-05
12:125293557 A G 0.134667 -1.6429e-06
12:125295028 T C 0.093839 4.8426e-06
12:125299542 T C 0.022143 -5.8915e-06
12:125300472 T G 0.595180 -1.1369e-05
12:125303896 A G 0.124111 -1.2758e-05
12:125304228 T C 0.074351 -1.1763e-05
12:125312425 C G 0.282359 1.6853e-05
12:125313338 A G 0.225735 -6.7883e-06
12:125314780 T C 0.043348 9.5096e-06
12:125315961 A C 0.056090 -1.1480e-05
12:125315989 G T 1.173731 -9.2216e-06
12:125317230 A G 1.964115 -1.5072e-05
12:125317247 G A 0.346095 -1.1713e-05
12:125317441 C T 0.722279 -5.9193e-06
12:125318145 C T 0.042583 -2.8671e-06
12:125321531 A G 0.438869 1.2056e-05
12:125323240 A G 0.862841 3.2861e-05
12:125326329 T C 0.169345 -1.4928e-05
12:125327352 G A 0.708397 -9.2051e-05
12:125328779 A G 0.231229 1.0305e-05
12:125335253 A C 1.171487 -9.2096e-06
12:125335373 C T 0.287268 5.9991e-07
12:125338529 T C 1.440529 1.4700e-05
12:125341870 T C 0.811660 1.2520e-05
12:125342972 G A 0.040706 -2.1345e-05
12:125344465 T C 0.196098 -1.2335e-05
12:125350975 G A 0.718977 1.1890e-05
12:125358296 G T 0.489017 2.2606e-05
12:125359899 G C 1.917653 1.1296e-06
12:125363498 T C 0.137033 -4.1528e-05
12:125380146 T C 0.047428 -1.9974e-07
12:125380232 A G 1.752235 -1.7761e-05
12:125385507 A G 1.070363 4.3412e-05
12:125386554 T C 0.351542 4.3252e-06
12:125394408 A G 0.067918 -9.5527e-06
12:125395622 T C 0.021959 1.8961e-05
12:125400044 T C 0.203119 5.2097e-06
12:125406284 G A 0.043650 8.1094e-06
12:125410049 A G 0.414255 1.4597e-05
12:125412478 G A 1.557591 -5.8674e-06
12:125413422 C A 1.654500 -6.5282e-06
12:125415019 A G 0.718923 3.2786e-06
12:125420170 T G 0.083680 3.8014e-07
12:125420380 C T 0.158779 -3.7658e-05
12:125420953 G A 0.394213 6.5581e-06
12:125422182 G A 0.130057 -3.4758e-06
12:125426470 T C 1.335620 2.5005e-05
12:125427995 A G 0.086012 -7.1621e-07
12:125430885 C G 0.257795 -1.4554e-05
12:125434500 A G 0.028256 1.4603e-05
12:125434509 A G 0.056723 3.2533e-06
12:125434580 T C 1.155253 -2.0223e-05
12:125437142 T C 0.621233 2.0539e-06
12:125437207 A G 0.049073 9.6210e-06
12:125438516 C T 1.159105 -1.9516e-05
12:125440433 C T 0.365583 -4.1437e-06
12:125440950 C T 0.135660 -1.4035e-05
12:125446436 G A 0.687332 -2.5809e-05
12:125451487 T C 0.466109 -2.5106e-05
12:125451767 A G 0.199349 -2.7940e-06
12:125452201 T C 0.318727 -3.1337e-06
12:125452305 G A 0.051395 -2.0470e-06
12:125452763 C T 1.872541 -9.0736e-07
12:125453115 T C 0.301160 -6.6751e-06
12:125453437 A G 0.076839 -2.4803e-06
12:125453737 G A 0.050266 2.8762e-06
12:125456667 A G 0.253579 1.1799e-05
12:125457151 C T 0.468210 3.7155e-05
12:125458997 T C 1.198233 -1.1168e-05
12:125459817 C A 1.292354 1.1210e-05
12:125461976 T C 0.065967 -9.4053e-07
12:125462472 C T 0.093689 -7.9082e-06
12:125464279 T C 0.051939 -5.1867e-06
12:125467158 T C 0.675446 9.4193e-06
12:125468695 A G 0.023717 6.5946e-06
12:125470418 T C 0.114877 -6.5223e-06
12:125479873 T G 0.052337 2.0865e-05
12:125481647 G C 0.114870 -4.8514e-06
12:125484462 G A 1.448425 2.3896e-06
12:125490610 A G 0.055448 8.5384e-06
12:125493456 G A 0.270381 -2.2974e-06
12:125497055 A G 0.026107 3.8009e-06
12:125498369 T C 0.540946 -2.7438e-06
12:125499000 T C 0.343695 5.3211e-06
12:125500250 C T 0.658359 5.9191e-06
12:125502754 A G 0.444683 8.1574e-06
12:125503730 G A 0.168305 1.1398e-05
12:125509010 G A 0.783207 -1.1901e-05
12:125510104 A G 0.799098 -1.5119e-05
12:125510427 G A 0.073967 4.1064e-06
12:125521320 T G 1.002098 3.0082e-05
12:125526634 C T 0.090017 2.1734e-05
12:125526927 A G 1.527975 2.3242e-05
12:125527599 C G 1.246110 1.8624e-05
12:125535060 G A 0.152710 -1.2143e-05
12:125555462 A G 0.263248 -5.0455e-06
12:125558543 A G 0.032482 8.7028e-06
12:125561151 G A 0.257856 2.8974e-06
12:125573275 C T 0.188415 8.7416e-06
12:125579680 G A 1.012477 -9.6134e-06
12:125580134 T C 0.313362 3.0325e-05
12:125581221 A G 0.056978 2.3654e-06
12:125585692 A C 0.118688 1.4676e-05
12:125586888 A G 0.294962 1.1806e-05
12:125589226 C G 0.046251 2.6296e-05
12:125591240 A G 0.036031 1.4780e-06
12:125594245 A G 0.570317 -1.1523e-05
12:125597852 T C 0.080657 -8.8169e-07
12:125604432 T G 0.074745 1.7575e-05
12:125606180 T C 0.647670 -1.3472e-05
12:125621013 T C 0.070662 -3.5280e-06
12:125623061 A C 0.049787 -1.4166e-06
12:125624320 T G 0.478729 -1.0849e-05
12:125626785 C G 0.038846 5.8388e-06
12:125629609 C T 0.161257 -1.2729e-05
12:125647105 G A 0.035617 -1.2439e-05
12:125651697 C T 0.927951 -3.3803e-05
12:125652226 G A 1.071247 -2.0806e-05
12:125656402 G A 0.423275 -1.5398e-05
12:125658217 A G 0.050858 -1.1875e-05
12:125674429 C T 1.561929 8.0780e-06
12:125680922 G T 0.559533 -9.8965e-06
12:125694423 G A 0.090466 -2.2888e-06
12:125694775 A G 0.694288 6.7987e-07
12:125701084 A T 0.811840 -3.6554e-05
12:125704267 T G 0.292555 -1.4370e-05
12:125705093 T C 0.331364 -2.1999e-05
12:125705219 G A 0.084639 -2.7123e-06
12:125709969 T C 0.104031 -1.3054e-05
12:125711302 C T 0.181449 1.3271e-05
12:125713890 C T 0.105364 -8.4629e-07
12:125724864 C T 0.055964 -3.6259e-05
12:125735113 G A 0.044459 7.7499e-06
12:125740651 G T 0.653069 5.3672e-05
12:125741193 A G 0.334923 2.5469e-06
12:125746249 C T 0.088212 -9.7017e-06
12:125749652 T G 0.064957 -6.5725e-06
12:125750969 T C 1.643896 -1.0781e-05
12:125753765 C A 0.969548 1.4665e-05
12:125755482 A G 0.058324 7.6689e-06
12:125758826 A G 0.020555 7.9493e-06
12:125759099 G A 0.260280 -3.2162e-05
12:125760992 T C 0.651664 5.5866e-05
12:125768655 G A 0.155589 -8.2625e-06
12:125769118 C G 0.188677 -3.5678e-06
12:125778566 C T 0.615497 3.9120e-05
12:125779838 T C 0.034559 1.2268e-06
12:125783743 C G 1.588455 7.6838e-06
12:125784544 C G 0.029963 -1.9179e-05
12:125791339 G A 0.738768 -4.0905e-07
12:125794358 A G 0.395590 6.5989e-06
12:125795991 C T 1.564408 1.9006e-05
12:125796696 A G 0.197329 -3.5792e-06
12:125797855 T C 0.226704 5.0069e-06
12:125798431 T C 0.075823 2.7491e-06
12:125799587 T C 0.107829 -4.6230e-06
12:125800244 A G 1.232680 -1.0395e-05
12:125802173 A G 0.304916 -1.8164e-05
12:125805770 G A 0.340516 4.4625e-07
12:125807338 C T 0.047023 6.2791e-06
12:125808881 T G 0.079872 -5.4490e-06
12:125811056 G A 1.138223 -5.5816e-06
12:125811518 G A 0.401801 -5.6904e-06
12:125812553 T C 0.046251 8.6518e-08
12:125819343 C G 0.816444 4.8323e-06
12:125823040 A C 0.125311 1.0640e-05
12:125824051 A C 1.692129 -2.0692e-05
12:125824669 A G 0.058140 1.9596e-06
12:125825114 A G 1.414925 1.8844e-06
12:125829588 T C 0.069095 -1.4375e-05
12:125833453 A G 0.117015 -1.1031e-06
12:125833964 T C 0.616367 2.3114e-05
12:125834800 A G 0.040356 -2.2863e-05
12:125836809 T C 0.127031 1.5018e-06
12:125839189 A G 0.916453 -4.5671e-06
12:125839335 C A 0.058188 -5.6690e-06
12:125839574 G A 1.723717 2.4104e-05
12:125841442 T C 0.081895 4.9659e-05
12:125844195 A G 0.106404 1.4758e-05
12:125846039 A G 0.110266 6.6540e-06
12:125847003 G A 1.887707 2.4504e-05
12:125848080 C T 0.495371 4.1044e-05
12:125865930 G A 0.054156 -7.7888e-06
12:125871456 C A 0.187385 6.4672e-06
12:125876932 A C 0.815226 -2.9846e-05
12:125878656 T C 0.066402 1.2166e-05
12:125880278 T G 0.031595 -2.4778e-05
12:125883235 G A 0.918557 -1.3762e-05
12:125889344 C T 0.114472 4.4275e-06
12:125889956 G A 0.269970 -3.2260e-06
12:125890896 C T 0.039982 1.6085e-06
12:125890965 C A 0.139828 2.7230e-05
12:125890998 T G 0.037194 2.7985e-06
12:125891071 C T 0.401631 1.6915e-05
12:125891403 G T 0.999592 6.9186e-06
12:125892835 A G 0.377887 3.3170e-05
12:125896135 C G 0.390300 4.4778e-05
12:125896922 T C 0.673053 1.8515e-05
12:125897163 G A 0.187646 1.9707e-05
12:125897715 G A 0.618931 1.1364e-05
12:125900914 C T 0.799098 -4.1896e-06
12:125903177 G A 0.139529 5.3816e-07
12:125908797 T C 1.636681 2.8688e-05
12:125909881 A G 0.266199 -1.0247e-05
12:125914525 G A 1.671819 -1.7445e-05
12:125916758 T G 0.536512 -3.6759e-06
12:125916796 T C 0.049413 1.1131e-05
12:125921258 C A 0.225503 -1.4728e-05
12:125921617 A G 0.879741 -2.0204e-05
12:125925546 C T 0.093563 -1.6074e-05
12:125927566 C T 0.260726 9.7906e-06
12:125934833 T C 0.030146 -1.7649e-05
12:125950020 T A 0.130540 -1.2556e-05
12:125950310 C A 0.038687 -8.7057e-06
12:125953359 A G 0.174792 -1.6736e-05
12:125956376 G C 0.092975 6.1765e-06
12:125959240 A G 0.035453 -9.8308e-06
12:125970158 T C 0.056621 -1.7161e-06
12:125970468 T G 0.920322 -3.0789e-05
12:125970800 T A 0.253780 1.5969e-05
12:125971367 A G 0.595054 -4.6890e-05
12:125981713 C G 0.987563 3.1110e-05
12:125983860 A G 0.855576 6.1526e-05
12:125985184 A G 0.024418 -5.7437e-06
12:125986360 A G 0.178154 8.8961e-06
12:125988202 G T 1.061088 2.9685e-05
12:125989651 T C 0.024571 -7.7118e-06
12:125991742 C T 0.140086 -6.2122e-05
12:125997053 G A 0.235009 -2.4498e-05
12:126002644 A G 0.236634 -1.8726e-05
12:126003934 C T 1.420782 -4.4931e-05
12:126004237 G A 0.097490 -4.4838e-05
12:126004736 T C 0.069169 -6.6050e-06
12:126008058 A C 0.544944 -3.0164e-05
12:126015418 T C 1.012460 -9.2978e-05
12:126016789 G T 0.030626 3.7385e-05
12:126017498 A G 0.790863 -2.7388e-05
12:126018276 A C 1.172395 -2.1013e-05
12:126020044 A G 1.097368 -2.6220e-05
12:126021176 A G 0.651688 -2.3581e-05
12:126022738 A G 0.039295 -5.4646e-06
12:126025844 A G 0.169842 4.7101e-05
12:126027121 T C 0.258594 2.3027e-06
12:126029873 G T 0.174125 -1.9609e-05
12:126030177 C A 0.220771 1.9824e-05
12:126037136 C G 0.027923 -1.1569e-05
12:126039433 C T 0.713392 2.7258e-06
12:126041154 G A 0.078961 3.7098e-05
12:126047624 A G 0.042375 6.6510e-06
12:126053127 A G 1.802069 -1.1542e-05
12:126060024 C T 0.096912 5.7972e-05
12:126061141 G A 0.322375 -1.8986e-06
12:126069811 G C 0.083948 -3.1066e-05
12:126069989 A G 0.039615 1.0255e-05
12:126071537 C A 0.155198 -9.7001e-06
12:126071955 A G 0.035742 1.3066e-05
12:126072614 G T 1.334974 5.5780e-07
12:126072691 G A 0.071121 1.8029e-05
12:126073471 C T 0.039690 -1.2546e-05
12:126075650 T G 0.058885 4.0122e-05
12:126077294 A G 0.049899 -2.0767e-05
12:126082041 T G 0.684850 -2.8363e-05
12:126089768 A C 0.047961 -1.2079e-05
12:126091414 G A 0.034566 -3.8014e-06
12:126091856 G A 0.033532 -1.1755e-05
12:126094048 T G 0.267852 1.3000e-05
12:126099546 C T 0.268623 1.0483e-05
12:126099915 T C 0.025029 -2.4078e-06
12:126103047 C A 0.023547 -7.2051e-06
12:126104471 G A 0.302105 -2.5215e-05
12:126120958 G A 0.058892 6.2765e-06
12:126124003 C A 0.065338 1.8318e-06
12:126126516 A G 0.104194 -2.3499e-05
12:126126584 A G 0.124056 -1.5892e-05
12:126127767 G A 0.806924 -1.3248e-05
12:126137060 T C 0.493481 -1.7506e-05
12:126144115 G A 0.974733 1.6935e-05
12:126145149 A C 0.043154 -7.1692e-06
12:126146314 T C 0.314201 7.3608e-06
12:126149340 C T 0.045384 -2.8829e-06
12:126159004 A C 1.802151 -6.6448e-06
12:126160696 G A 0.121972 2.0181e-05
12:126166902 T C 0.158986 -3.0207e-05
12:126185796 G T 0.101393 1.9571e-05
12:126186579 T C 0.246106 -1.8420e-05
12:126187364 C T 0.971656 2.4643e-05
12:126198594 A G 0.027481 4.3891e-06
12:126208723 T C 0.129843 -1.3000e-05
12:126211261 T C 1.243757 6.9899e-06
12:126213696 A C 0.069414 -1.7484e-05
12:126219987 G A 0.115200 1.3137e-05
12:126232227 C T 0.280237 -6.9892e-06
12:126236537 T C 0.044884 -1.0184e-05
12:126240938 A G 0.240245 -2.2867e-05
12:126243753 T C 0.035481 -1.3994e-05
12:126250558 G T 0.082758 3.0192e-06
12:126259646 A G 0.071474 1.4536e-05
12:126267331 G C 0.094535 -3.1387e-06
12:126267448 C T 0.034794 5.9834e-06
12:126267679 A C 0.188473 -1.0729e-05
12:126279066 C A 0.068823 -7.4139e-06
12:126280712 C T 0.101305 -3.9294e-06
12:126284780 C T 0.057076 4.3626e-06
12:126291341 G A 0.136221 5.4028e-06
12:126295171 A G 0.958736 1.8256e-06
12:126295615 T C 0.030027 -1.8576e-05
12:126296181 T C 0.748641 -2.0158e-05
12:126296499 C T 0.060265 6.3527e-06
12:126296655 G A 0.142667 1.2396e-05
12:126296990 T G 0.771376 1.0202e-05
12:126301003 T C 1.082157 4.1706e-05
12:126312505 T G 0.090306 1.7675e-06
12:126316870 A G 0.069122 -1.4111e-05
12:126317625 G A 0.146260 -2.0784e-05
12:126317736 T C 0.792944 2.0078e-05
12:126318942 G A 1.914066 4.4140e-06
12:126321887 T C 0.289046 1.2012e-05
12:126328589 A G 0.070652 1.2730e-05
12:126329104 G A 0.076146 1.0855e-05
12:126335086 T C 0.024961 1.1693e-05
12:126337079 C T 1.178494 2.9223e-05
12:126340300 G A 0.214196 7.4858e-05
12:126344850 C T 0.145373 -6.7237e-06
12:126351003 T C 0.239456 -3.7004e-05
12:126354207 C T 0.720603 2.5507e-05
12:126355028 T C 0.140120 1.9779e-05
12:126355477 G A 0.746468 -2.1989e-05
12:126355699 A G 0.896979 -4.0101e-05
12:126356055 A G 0.195398 -7.3446e-06
12:126357708 A G 0.082864 4.4804e-06
12:126363081 T C 1.148990 1.9320e-05
12:126373115 T C 1.870810 -1.6827e-05
12:126375680 A G 0.182268 -3.0191e-05
12:126382588 T C 0.061907 6.3751e-06
12:126385172 A C 0.696277 -1.4947e-06
12:126387583 C T 0.079542 1.7991e-05
12:126395907 T C 0.198329 -5.0865e-05
12:126396075 G A 0.029493 7.3941e-06
12:126399570 C A 1.244454 -3.2820e-05
12:126406254 G A 0.216531 2.9207e-07
12:126407863 A G 0.043888 -4.7618e-06
12:126408585 C T 0.026872 -1.6771e-06
12:126416983 T C 0.023438 -5.3814e-06
12:126418132 A C 0.822390 1.2088e-05
12:126425519 T G 0.037796 1.7534e-05
12:126432917 T C 0.476982 -4.1218e-06
12:126433410 C T 0.178936 -7.9306e-06
12:126433670 C T 0.207607 7.1891e-05
12:126443142 A G 0.121928 2.5135e-05
12:126443752 G A 0.413194 -8.0141e-05
12:126444520 C T 0.323476 -4.1788e-05
12:126445781 A G 0.125960 -6.6883e-06
12:126447968 G T 0.732087 1.2412e-05
12:126448257 C T 0.113996 3.1701e-06
12:126450254 T G 1.087828 -1.1420e-05
12:126450670 C A 0.426134 -8.5630e-06
12:126451511 A G 0.025179 1.5108e-05
12:126452828 T C 0.175468 2.5840e-05
12:126453425 G A 0.122200 -3.4654e-06
12:126453609 C G 0.674096 1.4836e-05
12:126453648 C T 1.631252 -1.3598e-05
12:126458465 T C 0.130954 1.3533e-05
12:126460866 C G 0.331150 5.5436e-06
12:126461018 C T 0.048940 -5.7139e-06
12:126462568 A C 0.117505 -7.6693e-06
12:126463562 C T 0.126239 3.5992e-07
12:126464397 C A 0.062635 -1.9465e-06
12:126465682 A G 0.049189 -1.7073e-05
12:126467243 C T 0.316867 8.8460e-06
12:126468191 G A 0.833915 4.1489e-06
12:126469109 C T 0.722870 1.6670e-05
12:126470564 A G 0.113510 5.3223e-06
12:126476923 G A 0.077322 -1.2186e-05
12:126481108 A G 0.445101 1.2409e-05
12:126482572 C T 0.082935 -1.1800e-05
12:126493486 C T 0.119650 4.8396e-06
12:126494747 A G 0.348363 -1.3227e-05
12:126495306 C T 0.031686 -4.4051e-06
12:126498556 A G 1.229583 2.2433e-05
12:126501143 A G 0.565703 1.5531e-05
12:126503077 T C 0.180986 2.7470e-05
12:126503240 T C 0.039482 -1.9617e-05
12:126506289 C T 0.030745 -1.8390e-06
12:126506340 T C 0.308904 -1.6691e-05
12:126512583 C T 0.052136 -8.1711e-06
12:126517123 T C 0.033012 4.8113e-06
12:126517882 T C 0.697837 -2.4152e-06
12:126535272 T C 1.427269 1.7022e-05
12:126537315 T C 0.039244 -1.2257e-05
12:126543545 G A 0.481976 1.3179e-05
12:126543709 T C 0.245148 1.5379e-05
12:126544440 C T 1.526558 2.0312e-05
12:126544562 G A 0.596121 3.2242e-05
12:126555279 T C 0.087301 -4.4529e-06
12:126562303 T C 1.336878 -9.8937e-06
12:126570286 A G 0.160808 -3.1817e-06
12:126572150 T G 0.046877 -1.3122e-05
12:126573161 G A 0.389847 -6.8802e-06
12:126580130 G A 0.047326 -6.6119e-06
12:126583752 G T 0.384177 -8.2489e-06
12:126584914 T C 0.548901 1.0597e-05
12:126588991 T C 0.182696 -3.4753e-06
12:126591949 T C 1.152506 -1.9992e-06
12:126592235 T G 1.149324 -1.5276e-06
12:126601301 T C 0.463114 4.4574e-06
12:126619219 A G 0.123543 1.3439e-05
12:126623333 G A 0.058484 -2.2998e-05
12:126624466 A G 0.052531 7.2132e-06
12:126626389 T G 0.371971 -1.3656e-05
12:126627130 A G 0.027923 8.7477e-07
12:126627630 G A 0.863276 -1.3137e-05
12:126632024 C T 0.145601 -9.7426e-06
12:126652163 C G 0.166296 -1.3505e-05
12:126658055 T C 0.381338 -9.9483e-06
12:126659902 T C 0.047373 -2.9484e-05
12:126661618 G T 0.680519 5.0817e-06
12:126665802 A G 0.310379 3.0865e-05
12:126668003 T C 0.856283 2.8878e-06
12:126668541 C T 0.389205 5.0900e-06
12:126670089 G C 0.035249 9.9845e-06
12:126680230 G A 0.494086 -5.6203e-06
12:126684171 G T 0.032234 -8.6033e-07
12:126685982 G C 0.120853 1.6437e-05
12:126691312 A G 0.994747 -2.7444e-06
12:126703865 T G 0.038129 1.1227e-06
12:126711747 C G 0.581424 -5.6065e-06
12:126714387 T G 0.037796 -8.0462e-06
12:126714865 T C 0.043450 3.3786e-06
12:126717318 G A 0.640503 -1.6440e-05
12:126723936 T C 0.063033 -1.3073e-06
12:126728482 G A 0.570874 4.3518e-06
12:126730138 C T 0.031010 -2.2000e-05
12:126734199 T C 1.097119 -9.9911e-06
12:126734282 A G 0.050613 1.7407e-06
12:126744510 G A 0.054101 3.9157e-06
12:126745724 T G 0.633214 -9.4043e-05
12:126748305 C A 0.080593 -5.9391e-06
12:126757130 T C 0.021589 1.7026e-05
12:126758522 C A 0.867621 -7.1086e-06
12:126760496 T G 0.865540 -8.2639e-06
12:126768300 A G 0.431386 -1.1447e-05
12:126781264 G A 0.386951 -7.3700e-07
12:126796885 G A 0.504268 1.6703e-05
12:126802050 C T 0.741712 7.4890e-06
12:126803628 T C 0.043620 1.6442e-06
12:126812855 T C 0.068897 -3.1628e-05
12:126817263 G A 0.053826 -1.2925e-05
12:126823501 A G 0.025920 -3.7943e-06
12:126823679 T C 0.451915 -2.3742e-05
12:126828075 A G 1.184763 -1.5886e-05
12:126836438 G A 0.036545 1.5508e-05
12:126839926 A C 0.021011 9.5629e-06
12:126847838 G A 0.879055 -3.3180e-06
12:126849733 C T 0.021392 3.6514e-06
12:126855904 T C 0.068564 4.4516e-06
12:126859069 C T 1.854137 -3.7053e-06
12:126864863 A G 0.154111 6.2597e-06
12:126871835 G A 0.412987 -1.7604e-05
12:126885322 C A 0.028100 -7.0724e-06
12:126894824 C T 0.453829 7.5568e-07
12:126898681 G A 0.082850 -2.2412e-05
12:126901970 T C 0.037704 1.9556e-05
12:126902073 G A 0.029283 -1.0512e-06
12:126902167 C T 0.988274 2.1323e-06
12:126906072 A G 1.000357 3.1833e-06
12:126912244 C T 0.101682 -6.6821e-06
12:126913667 G C 0.029357 -2.0651e-05
12:126916564 T C 0.075949 5.0113e-06
12:126922339 G T 0.047570 4.0731e-06
12:126926110 C A 0.119514 2.0591e-05
12:126933024 A G 0.039088 3.4057e-05
12:126936552 T C 1.032319 3.6374e-06
12:126944448 T C 1.462400 7.6535e-06
12:126950730 T C 0.052928 1.7005e-05
12:126951500 A G 0.932184 1.0259e-05
12:126955433 A G 1.192835 2.5744e-05
12:126963113 G T 0.272826 1.4714e-05
12:126967956 G A 1.857146 1.3058e-05
12:126972239 C T 0.177107 9.0086e-06
12:126978701 T C 0.061812 6.0988e-06
12:126980851 A G 0.043028 -2.8791e-05
12:126983683 C T 0.041338 -5.1840e-06
12:126987437 C A 0.298688 -2.8884e-05
12:126988533 T C 0.108992 9.4708e-06
12:127000890 G T 0.031506 -5.5392e-06
12:127009430 C T 0.037293 2.1693e-05
12:127013494 G A 0.049430 1.7938e-06
12:127021511 T G 1.802164 2.7493e-05
12:127022864 C G 0.033726 -6.9269e-06
12:127023231 G A 0.070750 -1.7509e-06
12:127028706 T C 0.033957 1.5095e-05
12:127032717 C T 0.080817 -4.7129e-05
12:127033687 G A 0.081140 -4.5950e-05
12:127036550 C T 0.423393 -3.4403e-05
12:127036597 A G 0.139508 2.4963e-06
12:127041027 T C 0.116984 2.9084e-06
12:127044772 C T 0.268705 1.3628e-05
12:127045967 C G 0.082395 -1.2364e-06
12:127046723 C T 0.075272 7.8238e-06
12:127046794 T C 1.186460 -4.2207e-06
12:127048361 T C 0.081705 9.2581e-06
12:127048606 A C 0.188415 -1.1175e-05
12:127056023 T C 0.058106 -2.7555e-06
12:127057377 A G 1.976436 1.6099e-05
12:127061057 C T 0.178817 -1.8751e-05
12:127061502 G A 0.672097 2.4850e-05
12:127062272 C T 0.113282 -2.9681e-06
12:127063056 G A 0.198223 -7.9499e-06
12:127064694 A G 0.083326 1.7912e-06
12:127065984 C T 0.191498 4.6698e-06
12:127066444 C T 0.047247 -3.1235e-06
12:127069059 G A 1.443599 -1.2928e-05
12:127072009 G T 0.248721 1.8531e-05
12:127072044 G A 0.184369 8.2976e-06
12:127073013 A G 0.065892 -3.1829e-06
12:127073938 A G 0.157153 9.4001e-06
12:127081622 A G 0.191087 -1.9057e-05
12:127082370 T C 1.489938 -1.4364e-06
12:127087230 T C 1.727453 -6.4212e-06
12:127087434 T C 0.055247 2.3404e-05
12:127093438 T C 0.384782 3.1902e-06
12:127094951 A G 0.084441 -6.7439e-06
12:127096227 G C 0.207345 -1.6105e-05
12:127099827 C T 0.040533 1.3787e-05
12:127102038 C A 0.072746 -7.8161e-06
12:127120249 A C 1.908110 1.7842e-06
12:127121654 G A 0.032288 -1.0836e-05
12:127133172 A G 1.501300 8.3842e-06
12:127142642 T C 0.045816 4.7282e-07
12:127144291 G A 1.534479 1.3803e-05
12:127145455 C T 0.028344 -2.2297e-05
12:127148471 T C 0.042559 5.6413e-06
12:127151585 T C 0.070716 6.4289e-06
12:127154188 T C 1.626424 1.3208e-05
12:127156445 G A 0.039129 -1.7194e-05
12:127157334 G C 1.534170 1.4351e-05
12:127163319 A G 0.074952 -9.7080e-06
12:127164525 G A 0.128676 9.0954e-06
12:127169850 G T 0.360218 -1.9885e-05
12:127173299 A G 0.399853 -3.2563e-05
12:127173378 A G 0.026114 -1.4470e-06
12:127179279 C T 1.710107 -1.5276e-05
12:127180300 C T 1.751378 -1.0997e-05
12:127180664 A G 0.485739 -3.3844e-05
12:127186172 G A 0.041240 8.6770e-06
12:127187102 G C 0.053867 -7.2148e-06
12:127187739 A G 0.234819 -1.9903e-05
12:127188982 G A 0.075286 -8.8740e-06
12:127191520 C T 0.243998 -1.5857e-05
12:127195888 A G 1.784733 -1.0628e-06
12:127206074 T C 0.258132 -8.6443e-06
12:127210413 T C 0.158554 6.4461e-06
12:127210808 A C 0.308996 -6.2115e-06
12:127219380 A G 0.044986 3.7936e-06
12:127223042 C T 0.198771 6.1399e-06
12:127227043 T C 0.124916 -4.1426e-06
12:127229254 G A 0.944501 -2.1128e-05
12:127229764 T C 0.085696 7.0211e-06
12:127231809 C T 0.023251 2.5840e-05
12:127231835 T C 1.187830 1.2561e-05
12:127232755 T G 0.025937 -2.2805e-06
12:127235220 T C 0.734759 1.7852e-05
12:127236620 C A 0.051902 2.6542e-05
12:127236961 A G 0.042790 6.9685e-07
12:127240418 C A 0.428786 1.4772e-06
12:127241044 T C 0.069377 2.2940e-05
12:127242260 T C 0.834327 1.0464e-06
12:127249761 A G 0.051460 -2.4828e-05
12:127251167 G A 0.045830 1.4125e-05
12:127258218 T C 0.798985 1.2982e-07
12:127261381 A G 0.061414 -2.1857e-05
12:127262532 G A 0.432111 2.1937e-06
12:127264886 T C 0.543499 -1.8396e-06
12:127271306 G T 0.209018 -4.0385e-05
12:127272950 T C 0.187439 9.3788e-06
12:127276138 C T 0.768061 5.6555e-06
12:127292957 T G 0.583865 3.7529e-06
12:127294543 A G 0.048332 1.2895e-05
12:127295461 A G 0.351919 -7.0156e-06
12:127296958 G T 0.082942 2.9022e-06
12:127298672 G A 0.152938 1.5152e-05
12:127299054 G A 0.042896 -2.6029e-05
12:127303364 A G 0.025444 4.6029e-06
12:127307651 C T 0.847348 -5.1456e-06
12:127319070 C T 0.051123 -1.2345e-05
12:127322918 G T 0.910081 -2.1833e-06
12:127326950 T C 0.071937 -8.5127e-07
12:127329167 T C 1.801569 -3.5059e-06
12:127335883 A G 0.146825 1.8441e-05
12:127345293 C T 1.117447 1.0779e-05
12:127359842 C T 0.820823 8.6555e-06
12:127362605 A G 0.159078 3.2620e-05
12:127371754 T C 1.848599 1.3474e-05
12:127374214 C T 0.048305 -1.5565e-05
12:127374845 A G 0.028837 -1.4073e-05
12:127377957 G A 0.070873 -7.7893e-06
12:127383709 C T 1.093424 3.7816e-05
12:127383997 A G 0.027236 2.3268e-07
12:127388215 T G 1.954538 1.5638e-05
12:127391909 T G 1.413826 -3.9837e-05
12:127400523 C T 0.131985 1.9224e-05
12:127431701 A G 1.026893 2.5927e-05
12:127432140 A G 1.780888 -1.9338e-05
12:127434664 T G 0.116641 1.4586e-05
12:127436939 A G 1.490057 -1.2944e-05
12:127438703 A G 0.050994 -3.4481e-07
12:127442537 G C 0.093199 1.7881e-05
12:127446419 C T 0.748770 1.4710e-05
12:127449749 G T 0.104932 -8.2899e-06
12:127453025 G T 0.061115 2.8412e-05
12:127453073 A C 0.038894 2.1882e-06
12:127454205 A G 0.042413 1.3932e-05
12:127458578 C A 0.020402 -1.2968e-05
12:127483623 T G 0.433141 1.7084e-05
12:127484374 T C 0.097782 -6.4700e-06
12:127488640 T G 0.326400 2.0597e-05
12:127496422 C T 0.026121 -1.6742e-06
12:127497156 C G 0.034209 1.2799e-05
12:127497533 A G 0.024594 -4.0568e-06
12:127498240 T C 0.921794 1.3778e-05
12:127500351 G A 0.122088 -2.1836e-05
12:127506552 T C 0.048679 -2.2269e-06
12:127510795 C T 0.571799 -5.1012e-06
12:127514948 T G 1.148678 5.2506e-06
12:127517914 C T 1.441878 7.7825e-06
12:127518285 G A 0.055842 -4.5118e-06
12:127518408 A C 1.476227 2.7353e-06
12:127518866 G A 1.252971 1.8483e-05
12:127519066 T C 0.589403 -4.9137e-06
12:127523330 C T 0.059684 1.1965e-06
12:127525761 T C 0.215450 -4.8938e-06
12:127526251 C T 1.859774 1.7790e-05
12:127527070 G T 0.178161 2.0589e-06
12:127531431 T C 0.072192 2.2393e-05
12:127538439 C T 0.056502 5.6233e-06
12:127540041 G C 0.109471 7.2371e-06
12:127542184 A G 0.048838 8.4305e-06
12:127542628 A G 0.201616 -3.2647e-05
12:127544832 C T 0.144367 -9.2505e-06
12:127545209 G A 1.001989 -9.2478e-06
12:127546002 A G 1.881217 4.5100e-06
12:127546361 A G 0.711906 1.1699e-05
12:127552492 G C 0.053204 1.9732e-05
12:127554891 A G 1.590519 2.5841e-06
12:127557539 A C 0.043528 1.8447e-05
12:127561203 C T 0.048369 7.2633e-07
12:127564610 G A 0.227288 2.0404e-06
12:127577227 A G 0.825582 1.6205e-05
12:127578575 T C 0.193198 -3.3471e-06
12:127578794 G A 0.448270 5.8964e-06
12:127589556 C G 0.053520 1.2980e-05
12:127594012 C T 1.296522 2.1100e-05
12:127594537 G A 0.279693 1.1630e-05
12:127605154 G A 1.282100 -2.1744e-06
12:127606132 C T 0.267464 1.4086e-05
12:127613815 A C 1.771777 2.1929e-05
12:127629464 C T 0.220795 -2.7525e-06
12:127637420 G T 0.816879 -2.8788e-05
12:127646234 C T 1.870769 -8.7077e-06
12:127646873 T C 0.080175 -2.4959e-05
12:127647243 G A 0.206604 1.0943e-05
12:127651099 C T 0.214937 7.0845e-06
12:127653200 G A 0.242020 7.6813e-06
12:127653229 A C 0.269875 1.7844e-05
12:127654570 C A 1.173323 -3.9200e-06
12:127659172 A G 0.063981 -2.2994e-05
12:127661932 T C 0.792567 -1.9734e-05
12:127662720 T C 0.027267 2.6687e-05
12:127662786 T C 0.075092 6.9456e-06
12:127667680 C T 0.022901 -6.2173e-06
12:127668855 T C 0.402937 7.0754e-06
12:127669780 A G 0.026019 8.4503e-06
12:127674515 C T 0.028603 2.5021e-05
12:127676374 T C 0.071090 -1.5104e-05
12:127684985 G A 0.516175 2.8955e-06
12:127685246 T G 0.484492 7.2772e-06
12:127686934 A G 0.052000 -1.1239e-05
12:127687329 G C 1.166686 1.7436e-05
12:127687881 C A 0.067758 9.5655e-06
12:127687936 T C 0.288852 -1.8460e-05
12:127688917 T C 0.678118 7.6960e-06
12:127691003 C T 0.022979 1.9428e-06
12:127691453 G A 1.054390 9.1532e-06
12:127691532 G C 0.937239 3.4879e-05
12:127691856 G A 0.062237 3.4159e-06
12:127706041 T C 0.758065 1.1299e-06
12:127709027 G A 0.495878 7.0263e-06
12:127709086 A C 0.473248 6.2141e-06
12:127711416 C G 1.804041 2.5140e-06
12:127711720 G C 0.040502 2.7194e-06
12:127712369 C T 0.527567 1.6518e-05
12:127715831 C A 0.027889 1.7772e-05
12:127721613 A C 0.043790 1.5766e-05
12:127723651 T G 1.324897 3.5711e-06
12:127723932 T C 0.083880 -4.2907e-06
12:127724312 C T 1.192797 -5.6948e-06
12:127728079 G A 0.111048 -1.2515e-05
12:127728920 C T 0.908140 -3.4443e-06
12:127729415 A G 0.179619 2.4903e-05
12:127734598 C T 1.385788 -9.6859e-06
12:127739251 T G 0.050617 -1.0181e-05
12:127740027 T C 0.131114 -1.5129e-06
12:127741268 C T 0.036942 2.3303e-05
12:127742127 C T 0.024438 -6.7607e-06
12:127742532 G A 1.464582 -3.8309e-05
12:127744939 A G 1.901184 -4.7925e-08
12:127745321 C T 0.064889 8.5660e-06
12:127745606 T C 0.037157 -3.5065e-05
12:127746027 G A 0.168400 -6.2019e-06
12:127749707 A G 0.067680 -6.6574e-06
12:127750810 A C 0.117943 -1.2012e-05
12:127752151 G A 1.000870 2.4324e-05
12:127753017 C T 0.064236 2.1891e-05
12:127754915 T C 0.204132 -1.2624e-05
12:127755230 A G 0.066433 -1.0356e-05
12:127758207 C T 0.243295 5.3044e-07
12:127758849 C T 0.031571 1.4806e-06
12:127759875 A G 1.431954 -1.0570e-05
12:127764447 T C 0.046159 1.5921e-05
12:127765976 G A 1.390952 -1.1454e-05
12:127770026 T C 1.055169 1.1790e-05
12:127775179 A G 0.068353 -2.7897e-06
12:127775561 G A 0.239446 -2.1571e-05
12:127775633 C T 1.242176 8.1588e-06
12:127777933 C A 0.066269 -1.2432e-05
12:127779604 G A 0.063566 2.4832e-05
12:127783898 C T 0.047077 -1.7051e-05
12:127785971 G A 0.253137 -6.1703e-06
12:127786764 T C 0.056427 -1.4465e-05
12:127789472 C T 0.114703 8.2719e-06
12:127792614 T C 0.140134 -1.0519e-05
12:127794846 C T 1.080144 7.3395e-06
12:127796027 G A 0.079539 -8.6858e-06
12:127801368 C T 0.049450 -6.9503e-06
12:127805964 G A 0.172245 -1.2287e-05
12:127806038 C T 0.453033 -7.7005e-06
12:127806256 G T 0.624177 -1.5165e-05
12:127809323 A G 0.526891 -1.8041e-05
12:127809688 A G 0.177243 5.0262e-05
12:127813550 T C 0.114302 2.4476e-05
12:127814681 C T 1.797707 -1.1516e-05
12:127816720 T C 0.537689 -7.2919e-05
12:127818293 T C 0.131383 8.8916e-06
12:127822897 G A 0.025757 -6.6193e-06
12:127823879 C T 0.020416 6.5644e-06
12:127826958 C G 0.033502 -1.3674e-06
12:127832493 G A 0.191033 3.7431e-07
12:127838218 G A 0.063753 -7.5906e-06
12:127838954 A G 0.029140 9.1532e-06
12:127840984 G A 0.091836 -1.5009e-05
12:127841167 C A 0.707833 5.1985e-06
12:127842255 G A 0.095844 -9.5202e-07
12:127842682 T G 0.045466 -7.6326e-06
12:127848099 C A 0.111201 -1.2490e-05
12:127848671 T C 0.046904 -6.4096e-06
12:127850122 A G 0.109189 6.7854e-06
12:127851380 T C 1.843452 4.8429e-07
12:127853020 A C 0.098976 -9.9332e-06
12:127854167 C G 0.036718 2.0998e-05
12:127855522 A G 0.047156 -8.8428e-06
12:127860333 C T 1.785111 -3.4030e-06
12:127861756 C T 1.866924 -5.5217e-06
12:127870384 G T 0.301370 -9.6683e-06
12:127871299 A G 0.632840 -1.3755e-05
12:127871604 G T 0.612532 2.4595e-07
12:127875131 G T 1.575923 -1.2242e-05
12:127875442 A G 1.463042 5.0394e-06
12:127875884 C T 0.878480 -2.6372e-06
12:127876255 G A 0.071757 -1.4236e-05
12:127876570 A G 0.081694 1.8807e-05
12:127876663 C T 0.805275 5.4608e-06
12:127879519 G T 0.065970 -4.4032e-06
12:127882841 A G 1.424692 -7.6097e-07
12:127889011 A G 0.065171 1.2013e-05
12:127890700 C T 0.029177 -1.8709e-05
12:127896761 C T 0.065515 1.3902e-05
12:127897979 T C 1.183947 -2.4746e-06
12:127898390 T C 0.267835 -1.1221e-05
12:127899871 C G 0.065175 1.3142e-05
12:127905254 G C 0.064352 -1.6135e-05
12:127905639 G A 1.250564 7.0918e-06
12:127906145 T C 0.030813 -9.4906e-06
12:127906299 A G 0.056294 1.4822e-05
12:127908437 A G 0.502674 -9.0281e-06
12:127909200 A G 1.007959 -6.4936e-06
12:127915170 C T 0.495327 3.3428e-07
12:127915666 C T 0.910812 3.8478e-07
12:127916261 G C 0.246161 1.8945e-05
12:127918152 A G 0.236162 -3.2999e-05
12:127918463 A G 0.203544 -2.6578e-05
12:127922010 G A 0.067095 2.2695e-05
12:127922107 A G 0.782704 2.8739e-05
12:127924596 A G 0.021698 -1.9915e-05
12:127924638 T C 0.238987 -1.3215e-05
12:127924639 G A 0.528271 1.6261e-05
12:127926728 G A 0.870263 -9.3782e-06
12:127930640 C T 0.021524 -1.8646e-05
12:127930683 A G 1.383310 2.4059e-05
12:127932685 C A 0.046700 5.4012e-06
12:127932885 G A 1.630120 -8.5237e-06
12:127944690 A G 1.905624 2.8139e-07
12:127949342 T C 0.031051 -2.1105e-05
12:127955638 C T 0.377792 1.6401e-05
12:127966705 A C 0.755777 -1.9281e-05
12:127971599 G A 0.112844 -3.7052e-06
12:127972233 C T 0.034433 2.8312e-06
12:127973067 T C 0.034151 1.3924e-05
12:127973871 G A 1.188602 6.2703e-06
12:127975455 G T 0.771461 -1.5139e-05
12:127975672 T C 0.328780 2.1228e-05
12:127977589 C T 0.071185 -2.4034e-05
12:127988416 T C 0.892804 3.6239e-05
12:127988948 C G 1.492563 2.7601e-05
12:127994686 G C 1.051834 2.6561e-07
12:127994984 G A 0.801838 -7.6199e-06
12:127995219 A C 0.204139 2.3924e-05
12:127996955 C T 0.089749 -1.0666e-05
12:128003080 T C 1.027256 1.9779e-05
12:128003246 C G 0.029470 -1.8194e-06
12:128009705 T C 0.068819 -1.6284e-05
12:128017690 T C 0.188109 7.7079e-05
12:128021958 C T 0.892705 9.1310e-06
12:128022512 A G 0.043980 -8.3905e-06
12:128022772 A G 0.533276 4.2722e-05
12:128025702 G A 0.098007 8.6103e-06
12:128026928 G T 0.086882 -4.7668e-05
12:128031915 T C 0.152642 8.2958e-06
12:128032490 C G 1.118572 2.2382e-05
12:128036286 T C 0.229882 -4.6876e-06
12:128036680 G A 0.458395 1.8818e-05
12:128038626 G A 0.708965 -6.0209e-06
12:128041839 A G 1.848252 -2.3473e-05
12:128044645 C G 0.138084 1.2372e-05
12:128046161 T C 0.561610 1.0406e-05
12:128048281 T G 0.455297 2.2924e-05
12:128048413 T C 1.293027 5.0119e-06
12:128048583 G A 0.446454 -2.3473e-06
12:128048949 T C 1.885457 1.4409e-05
12:128049320 C T 0.421898 -6.2083e-06
12:128052636 C T 0.960960 -2.9062e-07
12:128054753 C T 1.715901 -6.4980e-06
12:128056223 G A 1.415955 1.8689e-05
12:128059483 G C 0.565217 2.9070e-06
12:128059531 G A 0.104055 3.3138e-05
12:128061345 T C 0.205298 1.3286e-05
12:128061606 A G 0.060711 -1.3611e-05
12:128062971 C A 0.719331 -2.6511e-05
12:128065186 A G 0.074521 -2.6066e-05
12:128065912 G A 1.823733 -2.1558e-05
12:128066312 G A 0.064631 1.8180e-05
12:128066314 T C 0.366497 -1.6691e-05
12:128068547 A C 1.416427 -3.7049e-05
12:128071434 C T 0.043219 2.5803e-06
12:128072018 T G 0.301619 1.1666e-05
12:128073999 C T 0.087705 7.6753e-06
12:128074016 G A 0.938232 3.4910e-05
12:128074422 G C 1.684864 -4.5008e-06
12:128078667 T G 1.529135 2.6396e-05
12:128083119 A G 0.055648 -2.3793e-05
12:128084264 C A 0.021201 -7.9488e-06
12:128086999 C G 0.286391 1.9789e-05
12:128092257 C T 0.523110 -3.2391e-05
12:128117831 T C 0.264904 6.3735e-06
12:128120021 A G 0.031778 -2.3354e-06
12:128121419 C T 0.151822 -5.6982e-06
12:128129388 A G 0.055315 -1.5869e-05
12:128132168 G T 1.391388 1.2063e-05
12:128134474 G A 0.302319 -5.3720e-05
12:128135030 C G 0.069805 -1.5942e-05
12:128136598 A G 0.798238 3.6258e-05
12:128144488 G A 0.038364 6.5262e-06
12:128145564 G A 0.214923 1.5278e-05
12:128148170 C T 0.075962 -2.0917e-05
12:128149161 G A 0.208032 -2.4756e-05
12:128153520 A G 0.614076 -4.9024e-06
12:128156040 A G 0.127670 7.8985e-06
12:128156294 A G 0.949094 -1.9444e-05
12:128156784 C T 0.022415 7.2406e-06
12:128159336 C T 0.158282 3.3771e-06
12:128160378 A G 0.847487 -4.4355e-07
12:128161982 G A 0.221485 -1.9675e-05
12:128162512 A G 0.059531 -1.8208e-06
12:128163235 A G 0.811830 -2.0071e-05
12:128164924 C A 0.032003 -6.0108e-06
12:128165743 C T 0.249948 1.1509e-04
12:128166764 T C 0.252855 3.4131e-06
12:128172486 C T 1.884471 1.2905e-05
12:128172771 A C 0.022976 -9.2127e-06
12:128174708 A G 0.050705 -1.0070e-05
12:128186821 T C 1.514784 1.5844e-05
12:128195364 C T 0.052102 -1.8995e-05
12:128195525 T C 1.215178 1.9609e-05
12:128197148 T C 1.867183 1.1852e-05
12:128204790 A G 1.661017 1.9299e-05
12:128211510 T C 0.129214 -4.1096e-07
12:128212154 C T 0.183431 1.6076e-05
12:128219811 C T 0.023183 2.0501e-06
12:128223366 A C 1.412446 8.5839e-06
12:128225710 C T 0.089701 1.7873e-05
12:128225850 A C 0.048526 2.5246e-05
12:128228135 C T 0.252699 5.8044e-06
12:128231483 C T 1.414432 1.1839e-06
12:128234271 A G 0.267433 -1.2139e-05
12:128235029 A G 0.073157 1.3386e-05
12:128238256 G T 0.023183 -3.9646e-06
12:128239057 A C 0.234204 4.3201e-06
12:128244039 C T 1.688318 -4.8376e-05
12:128244331 T C 0.963853 5.1537e-05
12:128245614 T C 0.400730 1.8457e-05
12:128246754 T C 0.163630 6.0393e-06
12:128250116 C T 0.765307 1.1459e-05
12:128250618 A G 0.027216 -8.5783e-06
12:128250824 G T 0.022065 4.5629e-06
12:128253456 A G 0.023442 -1.7317e-06
12:128256105 C T 0.085720 -4.2477e-05
12:128256221 G A 0.038289 1.2886e-05
12:128259849 A G 1.714724 -2.9870e-05
12:128267914 A G 1.732941 -2.5061e-05
12:128268143 T C 0.747760 -1.5035e-04
12:128273275 A G 1.600330 -6.9049e-05
12:128274026 A G 0.034960 1.7442e-05
12:128274334 C T 0.510392 2.2613e-05
12:128278899 C T 0.221764 -2.5951e-05
12:128284655 A G 1.830349 -4.6121e-05
12:128298247 T C 1.737659 -3.0178e-06
12:128299389 A G 1.604920 -3.2200e-06
12:128300100 A G 0.052361 3.8975e-05
12:128304418 T C 0.428398 -4.6993e-06
12:128304437 A G 0.103409 -4.7208e-05
12:128304581 A C 1.653232 1.8687e-06
12:128310660 T C 0.374222 3.9721e-05
12:128314387 A G 0.044725 -1.5393e-05
12:128315329 A C 0.377387 4.6205e-06
12:128323193 A G 1.671135 -3.2230e-06
12:128337842 T C 0.582322 1.4500e-05
12:128339078 C T 1.102916 -1.7132e-05
12:128339548 T C 0.430108 1.3749e-05
12:128342974 C G 0.041332 -8.1745e-06
12:128347645 C T 0.476196 2.5543e-05
12:128358772 C T 0.119582 3.4155e-06
12:128363432 A G 1.704848 -1.2412e-05
12:128366959 C T 0.087311 -8.6223e-06
12:128369713 T C 0.039108 1.1177e-05
12:128371110 A G 0.292035 7.3955e-06
12:128373594 A G 1.723135 -1.5068e-05
12:128373918 T C 0.102746 -1.3902e-05
12:128376352 T C 1.792706 -9.6675e-06
12:128376726 G A 1.829404 -1.8594e-05
12:128377729 G A 1.328685 -1.6182e-05
12:128378677 A G 0.036813 1.0528e-05
12:128381650 T C 0.220645 3.9918e-05
12:128388257 T C 1.791703 -2.6405e-05
12:128397081 T C 0.035042 -1.1798e-05
12:128398289 C T 0.114016 5.9261e-06
12:128398673 A G 0.062227 4.7346e-06
12:128399419 T C 0.047978 -1.5889e-05
12:128404626 G T 0.351569 2.3606e-05
12:128407843 T C 0.345412 2.2193e-05
12:128409122 C T 0.049093 -2.8650e-06
12:128409586 C T 0.139090 1.4073e-05
12:128412076 T C 0.104140 1.9425e-05
12:128413139 T C 1.504258 -2.2503e-06
12:128416394 C T 1.953484 -1.5579e-05
12:128421437 G A 1.530617 -9.8293e-06
12:128421809 A G 0.639530 3.1754e-05
12:128421906 G T 0.853580 8.2269e-06
12:128428308 A G 0.053887 -3.2568e-07
12:128430459 T C 0.075088 3.8924e-06
12:128432048 A C 1.401305 -2.3430e-05
12:128442796 T C 1.475781 -7.4006e-06
12:128461885 T C 0.099486 -1.9964e-05
12:128465591 G A 0.081929 2.6961e-05
12:128466304 C T 1.446278 -3.1538e-05
12:128467201 G T 0.040444 -7.9350e-06
12:128474521 T C 0.083795 1.6007e-05
12:128477410 C G 0.053054 -2.6268e-06
12:128481378 C T 1.515957 -3.1155e-06
12:128491794 A G 0.046020 5.6283e-06
12:128498966 G T 0.080246 1.2747e-05
12:128499129 A G 0.031826 -1.4279e-05
12:128505875 G A 1.345646 7.3887e-06
12:128507397 T C 1.730156 -1.8373e-06
12:128508298 A G 0.061727 1.9198e-05
12:128508495 A G 0.496116 -1.1465e-06
12:128509689 T C 0.040077 2.7583e-06
12:128511615 G A 0.065331 8.3385e-06
12:128513470 A C 0.132093 -1.3294e-05
12:128514202 T C 0.020909 2.2377e-05
12:128516813 G T 0.223198 1.8455e-05
12:128518135 T C 0.070247 1.3330e-05
12:128518899 G A 0.243709 -1.3100e-05
12:128519418 C A 0.068510 -1.4409e-06
12:128522433 G A 0.143218 1.2038e-05
12:128523497 T C 1.594343 3.4759e-06
12:128524216 T G 0.130944 1.8887e-06
12:128530188 T C 0.679390 1.9200e-06
12:128531217 T C 0.089177 1.6088e-06
12:128533220 T C 0.179262 -8.7398e-06
12:128533612 T C 0.953827 -2.0461e-07
12:128534806 T C 0.539307 -2.7497e-05
12:128538070 T C 0.032645 6.4427e-06
12:128539566 G A 1.044466 3.0651e-07
12:128543191 C T 1.184423 1.8381e-05
12:128546979 G A 1.587792 3.8396e-06
12:128550905 A G 0.880340 3.3374e-06
12:128550974 C T 0.260171 -2.2706e-05
12:128552615 A G 0.879813 -2.8216e-05
12:128554178 G A 0.137924 -1.2872e-05
12:128556076 A G 1.788011 6.6766e-06
12:128556959 G A 0.295084 -2.8652e-05
12:128557973 T C 0.031958 1.5023e-05
12:128558842 T C 0.159853 -9.1756e-06
12:128559929 A G 0.090935 1.8372e-05
12:128560791 C T 0.042834 -2.9348e-05
12:128562426 G A 0.236036 1.0960e-05
12:128564011 T C 0.037918 -9.3589e-07
12:128564080 T C 0.554011 -2.5340e-05
12:128564652 A G 0.402661 -1.4328e-05
12:128565362 T C 0.764382 -5.1162e-06
12:128566353 G A 0.379743 -2.0652e-05
12:128567323 T C 0.777818 -1.7877e-07
12:128567572 G A 0.652280 6.1122e-06
12:128567608 A G 0.037350 2.0130e-05
12:128571204 T G 0.736470 -1.9090e-06
12:128571903 A C 1.767986 -2.1070e-05
12:128574627 G T 1.388821 4.9436e-06
12:128575805 A G 0.115747 -1.0188e-05
12:128579558 T C 1.124841 4.5913e-06
12:128581014 T C 0.264564 -3.4192e-07
12:128582366 C G 0.068772 -2.2288e-05
12:128582602 A G 0.642410 -2.0678e-05
12:128584302 T C 0.378356 -1.9290e-05
12:128587033 G A 0.167632 -1.4223e-06
12:128587076 G T 0.749090 1.7803e-05
12:128587223 T C 0.933686 -8.0825e-06
12:128587699 T G 0.067119 8.5378e-06
12:128587826 A C 0.402080 -7.5366e-06
12:128587860 G A 0.133542 9.9632e-06
12:128588106 C T 0.544128 -4.3161e-06
12:128588860 C T 0.065980 2.3109e-07
12:128590189 G T 0.378509 3.8306e-05
12:128590434 T C 0.058215 6.7231e-06
12:128592497 C G 0.052653 -7.7585e-06
12:128603160 T C 0.236682 3.2626e-05
12:128603516 T C 0.912285 2.6600e-05
12:128606193 T C 0.081375 -2.1204e-05
12:128609085 T C 0.259430 2.3701e-05
12:128610217 A G 0.087253 -3.3154e-06
12:128611392 G A 0.478916 -8.9818e-06
12:128613506 G T 0.156259 5.7295e-06
12:128616677 G A 0.047791 5.6754e-07
12:128617839 T C 0.121693 -1.7878e-05
12:128618636 T C 0.052888 -1.1030e-05
12:128618747 T C 0.852754 2.9407e-05
12:128622220 C T 0.749029 2.8585e-05
12:128626646 A G 0.124029 -1.4529e-05
12:128631596 C T 1.722459 -7.9013e-07
12:128636218 T C 0.823519 -1.0571e-05
12:128641379 A G 0.392510 -2.3184e-06
12:128642545 T C 0.097082 -9.3575e-07
12:128643151 G A 0.035025 -1.5254e-06
12:128645821 A G 0.765456 -1.0936e-05
12:128646039 T C 0.083887 2.0204e-05
12:128646379 A G 0.482595 4.7581e-06
12:128646619 T C 0.207981 1.7824e-07
12:128647684 C G 1.817559 1.9858e-06
12:128647853 G A 1.321688 -1.6623e-05
12:128648018 C T 0.147178 9.6360e-06
12:128649758 C T 0.561810 1.7578e-05
12:128650895 T A 0.026699 2.6843e-05
12:128651244 C A 0.563544 1.7361e-05
12:128652033 A G 0.542452 2.3795e-05
12:128652117 C T 0.197985 4.1275e-05
12:128653767 C T 0.827024 9.7076e-06
12:128654014 G C 0.073674 -2.4442e-06
12:128654964 A G 1.290127 -1.8574e-06
12:128658131 G A 0.076690 3.4332e-06
12:128659634 T G 0.113166 -6.4345e-06
12:128659764 G A 0.055550 -9.5255e-06
12:128659851 G A 0.736099 1.6435e-05
12:128661123 C T 1.817447 8.0687e-06
12:128663933 A G 0.418209 -2.1457e-05
12:128672049 C T 1.327111 5.9703e-08
12:128675882 T C 0.110311 -2.7321e-06
12:128684004 G A 0.046979 -3.7629e-06
12:128684906 A C 0.029493 1.5116e-05
12:128693526 C T 0.039333 6.3342e-06
12:128694470 G A 0.485437 -1.2701e-05
12:128696745 G A 0.034416 2.5661e-05
12:128697286 T C 0.488310 -3.1529e-06
12:128700132 T C 1.941989 1.1592e-05
12:128700249 C T 0.023840 -4.4196e-06
12:128704178 T C 0.248925 2.2068e-05
12:128713814 C T 0.254385 -2.3032e-05
12:128716165 A C 0.041485 -6.6170e-06
12:128716321 T C 0.684422 7.5341e-07
12:128721243 G A 1.679438 -1.0311e-05
12:128723827 T C 0.128908 -1.0407e-05
12:128724811 T G 0.052429 -1.1244e-05
12:128725359 G A 0.461519 4.1723e-07
12:128728546 A G 0.106054 4.6054e-06
12:128731109 T C 1.217585 -9.2097e-06
12:128731598 A G 0.049712 -4.8394e-06
12:128733956 C A 0.154434 1.1117e-05
12:128737638 A G 0.176733 -7.0716e-06
12:128737746 T C 0.766337 1.1094e-05
12:128739166 T C 0.028164 -1.3096e-06
12:128740092 G T 0.099659 -1.2338e-05
12:128744682 C T 0.046850 -1.9896e-06
12:128746966 A G 0.134446 -9.1713e-06
12:128751013 G A 0.245892 -9.3749e-06
12:128752820 T G 0.750535 -4.6496e-06
12:128753411 A G 1.713181 3.2493e-06
12:128755198 A G 0.089137 -2.8267e-05
12:128756533 T C 0.830379 1.2808e-05
12:128759264 A G 0.026882 -2.7662e-06
12:128767135 A G 0.035260 3.0656e-05
12:128774311 A G 1.950125 -5.1489e-06
12:128774340 G A 0.629375 -3.0674e-06
12:128777568 C T 0.361632 2.9985e-05
12:128778174 C T 0.067527 1.1635e-05
12:128781986 T C 0.149840 9.9293e-06
12:128784526 G A 0.037480 7.9063e-06
12:128785456 C T 0.030901 2.4801e-05
12:128785866 T C 1.452720 9.2918e-06
12:128791042 C T 1.210405 -3.3643e-06
12:128791574 G A 0.037449 1.8887e-05
12:128792381 A C 0.252100 2.1371e-05
12:128796141 C T 0.539001 1.0721e-05
12:128798673 T C 0.746638 -6.0723e-06
12:128800525 T C 1.825154 -1.5041e-05
12:128801170 T A 0.867720 -1.4695e-05
12:128803478 C T 0.580958 1.8582e-05
12:128807385 C T 0.794681 1.6760e-05
12:128807732 G A 0.097565 -1.8121e-05
12:128810574 G T 0.026406 -6.2703e-06
12:128814703 G C 0.073521 -6.5559e-06
12:128814962 A G 0.038537 -1.3287e-05
12:128821130 T C 0.056117 -1.0649e-05
12:128832808 C T 1.915854 1.8482e-05
12:128834939 A G 0.058392 -4.2450e-06
12:128841668 T C 0.091425 -2.6175e-05
12:128844390 T C 0.386026 -2.4873e-06
12:128844504 G A 1.150167 1.3482e-05
12:128844571 C T 0.259056 6.0473e-06
12:128846571 T C 0.912580 -1.7750e-05
12:128846640 T C 1.791023 -1.3764e-05
12:128848698 G A 0.245613 1.6622e-05
12:128849659 T G 0.150082 -1.3394e-06
12:128850734 T G 0.100699 1.1375e-05
12:128851700 G A 0.091584 1.5533e-06
12:128852659 A G 0.101583 -2.6703e-05
12:128855534 A G 1.801399 2.2832e-06
12:128855567 C G 0.105741 1.5205e-05
12:128855587 G C 0.091530 -2.9677e-05
12:128856618 T C 0.030082 4.0885e-05
12:128858494 G T 0.233177 1.4612e-05
12:128860051 G C 0.224460 1.0355e-05
12:128860974 T C 0.058382 2.6669e-06
12:128863145 A G 0.107438 -5.9236e-06
12:128864543 T C 1.809433 7.5841e-07
12:128867908 G A 0.151000 1.3427e-05
12:128867967 T C 0.038296 -6.9170e-06
12:128868684 G A 0.635168 -4.2153e-05
12:128870114 A G 0.364645 -6.2605e-05
12:128870826 T C 0.047176 1.4150e-05
12:128874101 A C 0.648530 -1.8802e-06
12:128874764 A G 0.035963 9.8586e-06
12:128876081 A C 0.358899 -5.7215e-05
12:128877512 C T 0.659722 -5.5014e-06
12:128878403 A G 0.148062 7.9663e-06
12:128879101 G A 0.070550 -1.9254e-06
12:128884559 A G 1.166200 -2.5754e-05
12:128889399 C T 1.521931 3.0013e-05
12:128892389 T G 0.093288 -9.5256e-05
12:128892549 G A 0.954204 -4.3745e-05
12:128893938 A G 0.107026 3.3029e-06
12:128899020 C T 0.925914 1.5162e-05
12:128900005 A G 0.959314 -4.7993e-05
12:128903318 C T 0.060316 -6.5064e-05
12:128903505 A G 0.028443 -1.1494e-05
12:128903893 C A 1.897553 -2.7244e-05
12:128906595 C A 1.229661 -6.4223e-05
12:128906894 A G 0.047207 -1.3865e-05
12:128907411 A G 0.027807 2.6801e-05
12:128908107 T C 0.088718 -1.2633e-05
12:128908868 A G 0.040013 -2.5370e-05
12:128909558 C T 1.529325 -2.5645e-05
12:128910954 C A 0.334029 4.2951e-07
12:128911483 C T 0.293925 1.8641e-05
12:128911730 G A 0.319056 2.1891e-05
12:128912053 C T 0.352708 -9.8954e-06
12:128912199 T C 0.936417 1.7653e-05
12:128913967 T C 0.436129 -2.1835e-05
12:128916719 A G 0.706344 -8.9630e-06
12:128918425 T C 0.477009 -1.5027e-05
12:128919835 T C 1.656523 -8.5461e-06
12:128922146 C T 0.267495 -3.1616e-05
12:128923597 A G 1.222583 -4.4237e-06
12:128923726 G A 0.669609 -8.2647e-06
12:128927440 T C 0.074072 -9.5888e-06
12:128933398 C T 0.143925 -1.0470e-05
12:128935718 T G 1.782680 -2.7820e-06
12:128939053 G A 0.173296 -4.4163e-06
12:128949694 A G 0.307466 -2.3966e-05
12:128964458 G A 0.185362 6.0673e-06
12:128964885 C T 0.164256 8.5644e-06
12:128968800 G A 0.186827 5.3902e-06
12:128971704 G A 0.136646 1.2923e-05
12:128985502 C T 0.972278 4.1202e-05
12:128986649 A G 0.074735 3.0953e-06
12:128988240 A G 0.076605 8.6006e-08
12:128990405 A G 0.151408 1.0720e-06
12:128995470 T C 0.066388 -1.1692e-05
12:128998635 T C 0.057732 -4.2412e-09
12:128999121 G C 0.314548 3.4247e-06
12:129000542 T C 0.024431 8.9785e-06
12:129000870 T C 0.159785 4.8257e-05
12:129002100 C A 0.023496 -1.0416e-05
12:129007718 G A 0.187963 3.6867e-05
12:129010301 A G 0.037599 8.3216e-07
12:129011733 T G 0.034185 -1.7147e-05
12:129012578 T C 0.073355 -2.8438e-06
12:129014445 A G 0.156283 1.3027e-06
12:129015334 A G 1.105269 -2.8367e-05
12:129015784 G A 0.360701 -6.9708e-06
12:129016579 C T 0.703274 7.6345e-06
12:129017401 G A 0.176257 -1.9690e-05
12:129019351 C A 1.317054 1.3793e-05
12:129023735 C T 1.235866 1.9529e-05
12:129024643 G A 0.862280 1.4438e-05
12:129024709 A G 0.170831 -7.1577e-06
12:129027568 C T 1.122261 -3.3093e-06
12:129030333 G A 1.269558 5.4826e-06
12:129030795 G C 0.088878 4.2025e-06
12:129031615 A G 0.136710 -7.9466e-06
12:129045919 A G 0.052133 -5.4277e-06
12:129046109 A G 0.037493 1.8175e-05
12:129046920 A G 0.115696 -2.0733e-05
12:129049118 T C 0.178718 1.0932e-06
12:129054511 C T 0.316078 -6.0086e-06
12:129054706 C G 0.075218 1.2216e-05
12:129059355 G A 0.274447 -1.0668e-05
12:129063628 A G 0.040516 -1.6620e-05
12:129064383 T C 0.972557 -5.0360e-06
12:129065488 G A 0.540483 2.3372e-05
12:129066132 A G 0.059293 -1.6031e-05
12:129066792 G A 1.117936 -1.4272e-05
12:129066906 C G 1.746003 -1.0185e-05
12:129070742 T A 1.049311 1.0869e-05
12:129072585 G A 0.357304 1.3443e-05
12:129073878 G T 0.223341 -3.7964e-06
12:129074780 C T 0.482533 6.3126e-05
12:129078389 G A 0.716254 -2.2652e-05
12:129082203 A G 1.757079 -1.1053e-05
12:129082588 G A 1.573842 -8.0375e-08
12:129083656 T C 1.947646 -1.9417e-05
12:129083981 G A 0.833922 1.3856e-05
12:129089812 G A 1.383636 -1.8213e-05
12:129093103 C A 0.484288 -2.1009e-05
12:129095072 C T 0.893851 -8.3018e-06
12:129095605 C T 0.564530 -2.9884e-05
12:129096013 G T 0.026243 -4.1319e-06
12:129098094 G A 1.975531 -3.7476e-06
12:129100757 G C 0.033736 5.8516e-06
12:129101277 C T 0.642379 -3.8806e-05
12:129103889 G A 0.362951 -3.5629e-06
12:129107481 G A 0.202932 6.8637e-06
12:129109167 A G 0.080902 3.1387e-06
12:129109810 T C 0.210452 1.0926e-05
12:129113163 T C 0.122570 6.4899e-06
12:129117140 T C 0.079620 -9.7300e-06
12:129123079 T C 0.171637 1.8542e-05
12:129128606 T C 0.302605 -3.0225e-05
12:129135434 G A 0.139049 2.8871e-06
12:129135699 A G 0.078961 2.9500e-05
12:129138044 A G 0.093896 2.9087e-06
12:129138278 G A 0.382402 -3.4328e-06
12:129139574 C T 0.355720 -4.4057e-05
12:129139691 A G 0.022680 2.1088e-06
12:129141487 C A 0.630667 -1.0803e-05
12:129141562 G C 0.081708 1.3965e-05
12:129141888 G A 0.084543 1.3120e-06
12:129143368 A G 0.051327 -1.4350e-05
12:129144273 T C 0.260722 3.1603e-06
12:129144472 A G 1.407180 -2.2744e-06
12:129151893 G A 0.487909 7.5263e-06
12:129152359 T C 0.034563 -5.0416e-06
12:129153986 A G 0.487541 3.5043e-06
12:129157188 C A 1.635372 5.5328e-06
12:129163930 T C 0.091244 7.6335e-07
12:129164232 C T 1.103851 1.5708e-05
12:129165051 T G 0.925867 2.2752e-06
12:129170219 T C 0.109926 -3.9239e-06
12:129171159 C T 1.832059 3.0977e-06
12:129171895 C T 0.326655 -2.1624e-05
12:129172288 C T 0.033777 -2.6263e-05
12:129172984 T C 0.072392 -8.6414e-06
12:129173216 C A 1.441759 -1.3328e-05
12:129174641 C A 0.320250 1.9193e-05
12:129177545 A G 0.251913 6.3795e-06
12:129178435 T C 0.021762 -3.3093e-07
12:129181625 G A 1.972465 2.2444e-06
12:129181719 G A 0.179837 -4.2676e-06
12:129182069 A G 1.571959 -3.3169e-06
12:129182461 A G 0.048420 1.3587e-05
12:129186190 A G 1.016010 -2.9405e-07
12:129189591 G A 1.959916 7.9953e-06
12:129189702 G C 0.038982 -7.7466e-06
12:129189941 A G 1.078247 1.4157e-05
12:129193769 C T 0.360170 -2.1734e-05
12:129194436 G A 0.103066 -1.4495e-05
12:129196984 A T 0.089517 -9.5883e-06
12:129197216 T C 0.037803 7.4033e-06
12:129198187 A C 0.029429 -3.8523e-06
12:129198430 A G 0.411015 -2.3810e-06
12:129198630 T C 0.084050 -9.8462e-06
12:129199135 A C 0.637763 2.7497e-05
12:129200312 G A 0.962095 4.9839e-05
12:129207353 T G 0.540052 1.9907e-05
12:129208281 T C 0.161811 -1.1701e-05
12:129214583 A G 1.314283 2.8965e-05
12:129215192 T C 0.045952 1.5913e-06
12:129218834 T G 0.025849 -3.0223e-06
12:129219153 T C 0.261807 -1.2898e-05
12:129222206 C T 1.959661 -2.6238e-06
12:129223666 C T 1.931052 1.6112e-05
12:129225994 A C 0.204642 3.4081e-06
12:129226686 A C 0.589543 -3.4740e-05
12:129226689 T G 0.308969 6.4965e-06
12:129226773 C T 0.841249 2.8741e-05
12:129229615 A G 0.048138 4.2564e-08
12:129233988 A G 0.816461 6.9375e-06
12:129234811 T G 0.028062 4.4348e-06
12:129235129 C T 0.025696 -1.9141e-05
12:129235566 G A 0.529250 -2.9642e-05
12:129237297 G A 0.183859 3.4232e-05
12:129237882 A G 0.061918 1.0886e-05
12:129238618 C T 0.258427 -2.0195e-05
12:129240036 G A 0.101580 1.5161e-05
12:129243104 T C 0.073701 -7.6774e-06
12:129244618 C T 0.301571 -3.3163e-06
12:129244688 C T 0.692588 -2.3571e-05
12:129246995 C T 1.210371 -8.3937e-07
12:129248461 C G 0.054152 2.0543e-05
12:129248673 C T 0.332044 4.0123e-06
12:129249940 A C 1.502144 -4.2772e-06
12:129250411 A C 0.072134 1.2602e-06
12:129250924 G A 0.029340 -1.4208e-05
12:129252227 T C 1.865194 -4.7166e-06
12:129253370 A C 0.158010 -1.8202e-06
12:129253499 A G 0.024615 4.3543e-06
12:129253570 C T 1.118644 -1.6549e-05
12:129254527 G A 0.100152 2.5201e-05
12:129254589 T C 0.286102 3.1245e-05
12:129254687 T C 0.151938 -8.9535e-07
12:129255462 C G 0.774520 -2.1282e-05
12:129255808 A C 0.061901 -1.6463e-05
12:129257424 A G 0.440920 3.9849e-05
12:129261096 A G 0.075554 5.5272e-06
12:129264108 G A 0.457541 -1.5407e-05
12:129264838 C T 0.229933 -2.8371e-07
12:129266824 A G 0.634628 -6.2831e-06
12:129267802 C T 0.477702 2.4413e-05
12:129269960 T G 0.416876 -3.7286e-05
12:129270059 A G 0.776397 6.4331e-06
12:129274758 C G 0.226455 3.4497e-05
12:129275108 C T 0.191196 -4.1416e-06
12:129275893 A G 0.207566 -2.0500e-05
12:129275961 T C 0.021997 -2.8560e-05
12:129277910 G A 0.050039 5.5512e-08
12:129286486 T C 1.459636 -1.6404e-05
12:129298131 A C 0.746050 -1.4609e-05
12:129299446 G A 0.217300 8.1368e-06
12:129300694 T C 0.218014 7.2717e-06
12:129304251 G A 1.514652 -1.8141e-05
12:129312109 G A 0.202626 -9.7226e-06
12:129314523 A G 0.479824 -1.7945e-05
12:129324140 A G 1.623436 2.5172e-06
12:129325601 T C 0.207750 -7.4326e-06
12:129327371 A G 0.575355 1.2942e-05
12:129332807 A G 0.075588 2.4862e-05
12:129334854 G A 0.853440 -2.3646e-06
12:129336713 A C 0.114064 -2.1654e-05
12:129341226 A G 0.147488 8.1008e-06
12:129341950 T G 1.851316 -7.0613e-06
12:129344196 T C 0.129775 7.6689e-06
12:129345023 G A 0.219989 -1.4019e-05
12:129345055 A G 0.076357 9.0625e-06
12:129345798 G A 0.534204 -2.6803e-06
12:129346208 G T 0.231932 -7.2381e-06
12:129349001 A G 0.067639 6.4451e-07
12:129360498 A G 0.347492 -7.1203e-06
12:129361972 T G 0.065294 1.7420e-05
12:129366414 C G 0.211727 -3.7830e-06
12:129368261 T C 0.053034 7.7132e-06
12:129373100 A G 0.536424 -4.0978e-06
12:129381409 G A 0.082568 -2.5451e-05
12:129388805 T C 0.648448 7.8029e-06
12:129388868 C T 0.121353 -9.3989e-06
12:129388977 C T 0.190978 -1.3741e-06
12:129393117 A C 0.275297 1.6941e-05
12:129394746 A G 0.769679 -4.9227e-06
12:129398265 T C 0.156001 -7.0748e-06
12:129400328 A G 1.221668 1.4330e-05
12:129406391 A G 0.719613 3.2437e-06
12:129411117 G A 0.480681 -1.2779e-05
12:129412669 A G 0.581795 2.3030e-05
12:129417220 C T 0.157674 1.3367e-05
12:129417930 A C 0.020865 4.9962e-06
12:129418259 A G 0.491298 -1.2773e-05
12:129419258 C T 0.045673 -2.4848e-05
12:129420616 A G 0.258635 -7.5688e-06
12:129422605 C T 0.245658 -1.8368e-05
12:129423031 A G 0.051327 1.4428e-05
12:129424758 A G 0.035243 -1.9284e-08
12:129427151 T C 0.656523 -5.6353e-06
12:129427749 A G 0.096739 -2.0690e-05
12:129430216 G A 0.178052 -5.5974e-06
12:129430316 G A 0.368068 8.0386e-06
12:129430317 T G 1.685724 1.8673e-05
12:129432374 C T 0.025794 -7.0639e-06
12:129433032 T C 0.370859 1.5814e-05
12:129435102 G A 1.081983 1.7965e-05
12:129436288 C T 0.330374 -3.0783e-05
12:129439711 G A 0.331629 -3.6745e-05
12:129441156 A G 0.034743 -8.5010e-06
12:129441929 G A 0.052687 8.2598e-06
12:129442316 T C 0.066671 1.7318e-05
12:129444588 C T 1.345459 1.0099e-05
12:129447147 G A 0.721368 -1.5599e-05
12:129447693 G A 0.079029 -2.2004e-05
12:129449214 A G 0.626778 3.1794e-05
12:129450655 T C 0.030908 1.3222e-05
12:129450856 G A 0.091605 -1.1979e-05
12:129455668 A G 0.624721 -1.3599e-06
12:129458743 A G 1.444013 2.3734e-05
12:129458992 A G 0.559971 9.5686e-06
12:129459690 G A 0.512098 1.2321e-05
12:129459959 C T 1.036375 1.5920e-06
12:129462178 G A 1.558812 -1.4947e-05
12:129464368 G C 0.059704 7.1150e-06
12:129464689 T C 0.322827 3.2490e-06
12:129468005 T G 0.478484 4.3087e-05
12:129470360 G A 0.037476 1.6269e-05
12:129471963 G A 0.740009 -4.7506e-05
12:129477131 A G 1.256421 2.5477e-05
12:129479374 C A 0.097048 -4.5118e-05
12:129482110 G T 1.347700 2.6354e-05
12:129483405 C T 0.277749 -4.0773e-05
12:129483473 A G 0.105490 4.2736e-06
12:129485360 G A 1.629297 -1.2435e-05
12:129486025 T C 0.087222 -9.3674e-06
12:129489071 T C 0.035073 3.8354e-06
12:129490776 C G 0.030622 -2.0073e-05
12:129494991 T C 0.149245 1.3166e-05
12:129499021 A C 0.050368 1.7637e-06
12:129503923 T C 0.279156 -1.9872e-05
12:129507348 C A 1.123808 -3.2448e-07
12:129510169 T C 0.217867 1.1840e-06
12:129510731 T C 0.077513 -1.3316e-05
12:129512366 C T 0.092105 -5.0522e-05
12:129512800 A G 0.613950 2.9322e-06
12:129512862 T G 1.488694 -1.9603e-06
12:129513182 T G 0.262575 -1.3921e-05
12:129514603 C A 0.082670 -8.4743e-06
12:129517295 A G 1.165908 -7.1330e-05
12:129528907 G A 0.580374 -1.0321e-05
12:129529211 A G 0.069503 1.4694e-05
12:129530629 A G 0.441062 1.1035e-05
12:129531938 G A 0.189894 1.4442e-05
12:129536512 A G 0.230379 -1.3993e-05
12:129537939 C T 1.112011 -1.0667e-05
12:129537944 A G 0.021619 -1.3040e-05
12:129538093 A G 0.219129 -2.1154e-05
12:129538179 T C 1.900256 -1.2201e-05
12:129538897 A G 1.289427 -1.1191e-05
12:129539634 G A 0.387563 -2.6593e-06
12:129540189 C T 0.046734 1.2656e-06
12:129547125 T C 0.531620 5.5010e-06
12:129550552 C A 0.218088 -5.4255e-06
12:129550791 T G 0.334937 2.6200e-05
12:129552625 A G 0.065365 -3.9323e-06
12:129555039 G A 0.052177 -1.1129e-06
12:129556460 C T 0.506009 -1.6135e-05
12:129556884 C T 0.338731 2.5102e-05
12:129558762 T C 0.034444 3.2505e-06
12:129559086 A C 0.064896 2.6621e-05
12:129559421 T C 0.222671 -5.8656e-06
12:129562707 T C 0.075673 -8.7553e-06
12:129563577 A G 0.369564 -4.6083e-06
12:129565175 A C 0.091278 4.6127e-06
12:129568406 T C 0.279404 3.6729e-07
12:129571781 A G 0.050899 1.1945e-05
12:129575430 A G 1.874965 7.5921e-06
12:129581261 C T 1.222124 -8.9177e-06
12:129582079 C T 0.044969 -8.2381e-06
12:129582840 G A 0.689443 -1.7846e-05
12:129585299 T C 0.523413 4.7341e-06
12:129587535 G A 0.024724 -1.4029e-05
12:129591144 C T 0.813255 5.8027e-06
12:129591990 G A 0.049862 6.2477e-06
12:129592752 G C 0.452839 1.4034e-06
12:129593747 T C 1.170318 -3.5434e-05
12:129595937 G A 0.428701 2.9839e-06
12:129596211 T C 0.101753 -7.8855e-06
12:129596506 G A 0.178576 -4.8656e-07
12:129599203 T C 0.069265 -1.3681e-05
12:129601389 C A 0.068112 -2.7377e-07
12:129603556 C T 0.156334 -1.1012e-06
12:129604535 T G 0.160128 2.1592e-05
12:129605224 G A 0.091727 -9.8688e-06
12:129610885 C T 0.786036 9.4571e-06
12:129612338 T G 1.604138 -1.2123e-05
12:129616485 G T 0.750429 -6.3629e-06
12:129619025 G T 1.517844 -6.6552e-06
12:129624974 T C 0.042637 -7.2538e-06
12:129625544 T C 1.491944 2.3375e-05
12:129627812 G T 0.090581 -1.4552e-06
12:129628366 C T 0.495735 3.0782e-06
12:129630751 G A 0.990307 -1.0621e-05
12:129632849 T C 0.066511 1.1555e-05
12:129634856 T C 0.063556 6.3108e-06
12:129635762 A G 0.129503 -2.4963e-05
12:129637308 C G 0.401655 -1.0456e-05
12:129641406 C T 1.359072 9.6500e-06
12:129642505 C T 0.250808 -3.5914e-06
12:129643914 G A 0.048393 -3.0180e-06
12:129648768 T C 0.030177 7.1938e-06
12:129650124 T C 1.330857 1.2439e-05
12:129650440 A G 0.038945 -2.1265e-05
12:129654318 C A 0.503490 -1.3431e-05
12:129656359 T G 1.685034 -1.1319e-05
12:129657564 A G 0.317482 1.8958e-06
12:129660556 C T 0.706663 2.8215e-06
12:129663265 C T 0.051925 -1.1722e-05
12:129666437 A G 1.005351 1.1065e-05
12:129668156 A G 0.034641 2.4582e-06
12:129670740 A C 0.652266 3.9377e-06
12:129672988 T C 0.060408 -3.6083e-06
12:129676486 G A 1.913726 -1.9524e-05
12:129677761 C T 1.806054 -3.6394e-05
12:129687420 A C 1.063233 5.3435e-06
12:129692381 A T 0.579354 3.5129e-06
12:129692847 A G 1.253487 2.5334e-05
12:129693416 A G 0.034338 -2.7502e-05
12:129695388 C T 0.196115 1.8330e-05
12:129696131 T G 0.971819 -1.7644e-05
12:129696168 T C 0.467261 -3.1873e-06
12:129697654 T G 0.968429 -3.5440e-06
12:129699960 A C 0.032475 1.8266e-05
12:129700697 G A 1.063322 -6.1828e-05
12:129701173 C T 1.715931 1.2174e-05
12:129701288 A G 0.030071 1.7298e-06
12:129702339 A G 0.050001 -3.3965e-05
12:129705180 C T 0.096028 -2.4550e-05
12:129706282 T C 0.735739 -2.5928e-05
12:129706625 C G 0.207114 -1.5070e-05
12:129706978 C T 0.267743 2.9704e-06
12:129711446 A G 0.452578 7.5159e-05
12:129714026 G A 1.292347 4.9174e-06
12:129716470 T C 0.033628 1.4214e-06
12:129716682 G A 0.032271 6.2621e-06
12:129717828 G A 1.149568 -1.2143e-05
12:129722498 C T 1.593106 2.1193e-05
12:129725196 C T 1.009373 1.7881e-06
12:129725934 A G 0.073725 -1.9101e-05
12:129726301 C T 0.507230 2.1018e-05
12:129726373 C G 0.044123 -1.4466e-05
12:129728140 G A 0.063383 1.1047e-06
12:129736226 T C 0.052925 1.6510e-05
12:129736393 T G 1.498938 3.0408e-05
12:129738566 C G 0.069441 -1.8128e-05
12:129740766 T C 0.035766 -2.1732e-05
12:129741711 G A 0.157820 1.9281e-05
12:129744874 T C 0.072515 -1.7283e-05
12:129745014 G A 0.538610 -9.4236e-07
12:129750628 G T 0.157011 1.6977e-05
12:129751331 T C 0.054081 1.9351e-05
12:129755366 G A 0.084360 -8.4938e-06
12:129756837 T G 0.075609 -1.9028e-05
12:129758787 C T 0.729667 1.5404e-05
12:129761498 G C 0.031435 1.2935e-05
12:129768365 A G 0.040295 -1.2943e-06
12:129771129 G A 0.115502 -1.5617e-05
12:129773186 C T 0.049661 1.5096e-05
12:129773811 A G 0.049909 1.3172e-05
12:129776066 T C 0.168614 -7.0090e-06
12:129776766 C T 0.257305 -1.5106e-05
12:129776844 C G 0.788273 2.5804e-05
12:129777620 A G 0.105384 -4.9394e-06
12:129779173 C T 0.666661 2.9383e-05
12:129786584 T C 0.984024 2.1027e-05
12:129787518 G A 1.118528 -3.1496e-05
12:129795862 T G 0.229430 -1.0377e-05
12:129804638 A G 0.028909 -1.9243e-06
12:129805479 T C 0.466371 -2.8301e-05
12:129812936 A C 0.071566 1.9351e-06
12:129813099 C G 0.714010 2.1416e-05
12:129821823 T G 0.051154 6.9847e-06
12:129823235 A G 0.142748 -1.3589e-05
12:129824245 A G 1.563449 -1.6188e-05
12:129824300 A G 0.414540 -6.5663e-06
12:129839544 C A 0.345694 -3.5566e-05
12:129846030 G C 1.247072 1.5362e-05
12:129847634 G A 0.116706 2.6737e-05
12:129849398 A G 0.157561 2.6193e-05
12:129853352 C T 0.211493 -1.9945e-05
12:129853660 T C 0.103535 -4.2557e-05
12:129858883 T C 0.058902 2.1099e-05
12:129864810 A C 0.135925 -8.9562e-06
12:129865543 T G 0.097721 -4.0790e-05
12:129865880 C T 0.074154 1.0030e-05
12:129866048 T C 0.955955 4.0492e-06
12:129866581 T C 0.133582 1.1410e-05
12:129871885 T C 0.150599 -5.8321e-06
12:129874422 A G 0.123920 -1.5152e-06
12:129875489 G A 0.562276 2.3737e-05
12:129878413 T C 0.040563 -4.1799e-06
12:129879041 A G 0.153193 1.5728e-05
12:129882795 C T 0.024506 -2.4376e-05
12:129883054 G T 0.432930 -5.6293e-06
12:129884017 T G 0.486280 -2.2337e-05
12:129886184 A G 0.279911 -1.6220e-06
12:129888001 T C 0.078097 -1.5861e-05
12:129888558 T G 0.181744 1.1022e-05
12:129889215 G A 0.026743 5.0663e-06
12:129891295 C T 0.418644 1.2218e-05
12:129892494 G T 0.051453 -1.3689e-06
12:129892649 C T 0.292721 2.6442e-05
12:129896761 T C 1.483492 -6.3556e-06
12:129899314 A G 0.369690 -1.3038e-05
12:129903692 C T 0.208905 -1.1735e-05
12:129903996 T C 0.161781 2.4412e-06
12:129905287 A C 1.396582 2.4058e-05
12:129910240 T G 0.709587 6.2448e-05
12:129918582 T C 0.038778 -9.7937e-06
12:129921543 T C 0.024047 -1.1649e-05
12:129927822 G A 0.520979 1.0791e-05
12:129932635 T C 0.073450 2.0787e-05
12:129932700 G A 0.029306 1.0856e-05
12:129933778 G A 0.868988 -1.4891e-05
12:129934200 G T 1.873901 -4.5448e-06
12:129935733 C A 0.277001 -4.6231e-06
12:129936760 A G 0.283991 2.7181e-05
12:129937144 C T 0.488068 -8.2984e-06
12:129937204 C T 1.420925 9.6710e-06
12:129938046 C T 0.029925 -2.0538e-05
12:129938908 G C 0.072950 1.4497e-06
12:129941035 T C 0.371271 2.6597e-05
12:129951678 T C 0.477284 -2.4556e-06
12:129958373 C T 0.376384 3.5792e-05
12:129958551 A G 1.522519 2.2397e-05
12:129964732 T C 0.058552 1.3443e-05
12:129972758 C T 0.059558 -6.6429e-06
12:129978517 C T 0.519880 1.3970e-05
12:129980184 T C 0.023047 -9.4010e-06
12:129980931 A G 0.962306 1.3825e-04
12:129994779 T C 0.076051 -2.8752e-06
12:129995286 C T 0.117467 1.9149e-05
12:129996032 T G 0.102668 4.2378e-05
12:129998912 C A 0.291331 -1.4444e-05
12:130000106 G A 0.467360 -1.5168e-05
12:130000364 T C 1.454359 -1.5630e-05
12:130004698 T G 0.549609 -5.0942e-06
12:130006298 A G 0.046656 4.6877e-06
12:130009075 C T 0.643141 4.4071e-06
12:130013435 A G 1.204010 9.9024e-06
12:130014848 A G 0.410573 -1.7770e-05
12:130015993 A C 0.309731 2.4369e-05
12:130018258 T C 0.482088 6.6688e-07
12:130020814 T C 0.020498 1.1883e-05
12:130030752 G A 0.485410 -6.4428e-06
12:130031612 T C 0.042511 -4.7651e-06
12:130035062 T C 0.370196 -1.6736e-05
12:130039506 C T 1.725383 -9.2057e-06
12:130043112 C T 0.169811 6.0089e-06
12:130044447 C T 0.032298 6.7065e-07
12:130045423 T C 0.154417 -5.4146e-06
12:130046454 C T 1.694077 3.9578e-07
12:130047526 C T 0.020722 -3.2159e-06
12:130054440 T C 0.701132 -6.4239e-06
12:130054905 G T 0.585024 -2.2778e-05
12:130056480 T G 0.833218 1.0205e-06
12:130059260 C T 0.258492 2.9575e-05
12:130063808 C T 0.173462 -9.1377e-06
12:130064448 T C 0.807713 -4.1667e-06
12:130067146 C G 1.502178 -7.4138e-06
12:130068252 C G 0.057477 -3.2669e-05
12:130069226 A G 0.841561 -3.6618e-05
12:130076888 G A 1.273451 7.3138e-06
12:130077566 A G 0.462043 7.3821e-06
12:130078280 T C 1.865163 -5.8170e-05
12:130080276 A G 0.049712 1.4722e-05
12:130081951 G A 1.732893 -3.7921e-06
12:130083700 G T 0.154236 -1.1165e-05
12:130089640 G A 0.035035 -2.4459e-06
12:130091658 A G 0.119113 -2.5957e-05
12:130092461 C T 0.060173 -5.3266e-05
12:130093883 C T 0.096589 -1.7902e-06
12:130095196 C T 0.389426 2.2680e-05
12:130096075 C T 0.426273 6.9232e-06
12:130096502 T C 0.047863 -1.1300e-05
12:130097213 A G 1.020681 -1.4891e-05
12:130097838 C G 0.219057 -1.7817e-05
12:130100717 G A 0.053391 2.1469e-05
12:130101770 C T 0.642638 9.0440e-06
12:130105436 A G 0.117579 -1.6933e-05
12:130105893 T C 0.669422 -8.0972e-06
12:130107246 A C 0.035164 1.1843e-05
12:130112828 C T 0.563847 8.2046e-06
12:130119219 G A 0.036497 -6.3756e-06
12:130120222 A G 0.795123 2.7226e-05
12:130120959 C T 0.134317 -4.9626e-06
12:130124148 T C 0.034015 -1.7076e-06
12:130148685 G A 0.435609 1.5633e-05
12:130149998 A C 0.050018 4.6992e-06
12:130157276 G A 0.824821 -1.0893e-06
12:130159705 T G 0.630997 1.4686e-05
12:130161084 A G 1.235152 -8.9371e-06
12:130163457 T C 1.240201 -5.5019e-06
12:130173777 T C 0.315038 1.7945e-05
12:130173910 C A 0.028239 9.0771e-06
12:130174334 A C 0.031503 -2.2267e-05
12:130176419 T C 0.521094 2.7120e-06
12:130178052 C T 0.052167 -1.4808e-05
12:130178389 T C 0.086145 -1.8937e-05
12:130180073 C T 0.764797 -1.1885e-05
12:130181513 C T 0.740849 -1.8748e-05
12:130181655 A G 0.064294 2.7374e-06
12:130182505 T G 0.038132 -1.2393e-05
12:130185048 G A 0.023010 8.9436e-06
12:130196477 C G 0.799723 -7.1425e-06
12:130196584 C T 0.064393 2.2287e-05
12:130200235 C T 0.685394 -1.8873e-06
12:130204461 A G 1.149354 -6.5678e-07
12:130209689 C T 1.938045 3.1950e-05
12:130209829 C A 0.131617 -2.8699e-05
12:130211749 A G 0.069258 4.5656e-06
12:130212701 T C 0.267212 -3.2097e-06
12:130215827 T C 0.073038 -6.8684e-07
12:130219454 G C 0.286258 -3.7413e-05
12:130220833 C T 0.080936 -2.1702e-05
12:130222486 T C 0.039564 7.3486e-06
12:130225459 T C 0.652990 2.2220e-05
12:130229924 C T 0.089956 1.3960e-05
12:130229980 C T 0.109399 9.0364e-07
12:130231010 G A 0.152271 -1.7191e-05
12:130233721 G A 0.095562 -3.2068e-06
12:130235061 G T 1.089633 -7.1621e-06
12:130238318 A G 0.060279 -1.1416e-05
12:130240470 A G 1.205451 -1.0906e-05
12:130240636 A C 0.029708 2.5841e-05
12:130241781 A G 0.031969 -3.5068e-06
12:130242016 G A 0.333886 -6.4831e-06
12:130244348 C T 0.548480 -1.0572e-05
12:130250741 G T 1.387352 1.8071e-06
12:130256599 G A 1.736735 -7.0551e-06
12:130261054 G A 0.171664 -1.4173e-05
12:130261817 G A 1.645569 -1.1455e-05
12:130264270 A G 1.795334 -2.3367e-05
12:130264458 T C 0.053520 -6.7484e-06
12:130265810 T C 0.244933 1.6459e-05
12:130268539 T C 0.152771 -6.9472e-06
12:130272945 A G 0.227659 -5.6293e-06
12:130276410 G A 0.115033 -1.7414e-05
12:130278402 C T 1.780222 2.0365e-06
12:130280270 T C 1.429170 -1.3375e-05
12:130281962 A C 0.136438 9.5799e-06
12:130284281 G T 0.049603 -5.3762e-06
12:130284395 A G 0.034845 5.6598e-06
12:130293303 T C 0.222600 1.3137e-05
12:130295147 T C 0.067544 -3.6877e-06
12:130299753 A G 0.309098 -5.3690e-06
12:130299985 A G 0.125637 2.2474e-05
12:130301142 C A 0.586279 1.4730e-05
12:130303768 C A 1.706364 4.2443e-06
12:130303997 C A 1.514750 -6.2395e-06
12:130305529 T C 1.287033 -7.7403e-06
12:130306177 G A 1.801960 -7.3727e-06
12:130306802 T C 0.081246 -6.4289e-06
12:130306856 T C 0.115166 1.1130e-05
12:130306950 C A 0.065168 2.2471e-06
12:130308203 A G 0.228046 2.1337e-06
12:130308529 T C 0.059874 -2.4398e-05
12:130309024 G A 1.334271 -7.5718e-06
12:130309316 T C 0.033022 8.5265e-06
12:130309991 T A 0.292545 -2.0306e-05
12:130310256 A G 1.035712 1.3099e-05
12:130311166 G C 1.179640 -1.9738e-05
12:130311337 A G 0.228641 -1.1610e-05
12:130312447 C T 0.157252 -1.6140e-05
12:130315450 T C 0.140222 -5.3582e-06
12:130315930 G A 0.387270 -1.0494e-05
12:130319560 T C 0.191094 1.5458e-05
12:130320330 A G 0.931953 -4.1726e-05
12:130320635 T C 0.063600 1.2216e-05
12:130324973 C T 0.022449 1.0637e-05
12:130325960 A G 0.170766 -9.5497e-06
12:130330857 A C 0.223501 -4.0002e-07
12:130332403 C T 0.492546 2.3194e-05
12:130335952 C T 1.442212 1.8517e-06
12:130337369 C A 0.193899 1.5794e-05
12:130345587 C T 0.054724 2.5181e-05
12:130346839 G A 0.124512 9.7905e-06
12:130350200 C G 0.023598 7.2349e-06
12:130352047 A G 0.039421 -1.2839e-05
12:130354349 A G 1.782819 5.0356e-06
12:130356227 G A 0.080620 2.2717e-05
12:130356692 T G 1.696630 7.1343e-06
12:130362198 C A 1.815386 -2.1471e-05
12:130362735 A G 0.085349 3.0270e-05
12:130365180 T C 0.145315 1.2715e-05
12:130367568 T C 0.077689 1.5249e-06
12:130369383 C T 0.169400 -1.5456e-05
12:130370130 T G 0.987927 6.4161e-06
12:130371802 C T 0.065780 3.2342e-05
12:130376768 C T 1.483234 -3.8313e-06
12:130376855 G T 0.363825 -1.7797e-05
12:130377745 A G 0.258822 -3.5452e-05
12:130379021 C T 0.056780 -1.2963e-05
12:130379396 T C 0.083588 -6.4412e-06
12:130379565 A G 0.085359 2.3324e-05
12:130382617 C A 0.179460 -4.8704e-06
12:130384665 A G 0.089500 6.4218e-06
12:130385841 C T 0.139981 1.5386e-06
12:130390845 A G 0.449698 -3.7883e-06
12:130392794 T C 0.060119 -2.0414e-06
12:130393290 T G 0.148827 -1.1067e-05
12:130394624 G A 0.334804 1.1365e-06
12:130394648 T G 0.106486 1.0564e-05
12:130395910 T C 0.081963 3.2239e-06
12:130398578 A G 0.068306 -1.9707e-05
12:130399772 C T 0.769400 -4.3130e-06
12:130400273 G A 1.767255 1.3986e-06
12:130408894 G A 0.934927 -2.9016e-05
12:130411651 C T 0.160033 1.8182e-05
12:130412739 G A 0.031272 1.0956e-05
12:130413227 A C 0.035487 -2.5254e-05
12:130416007 T C 1.732913 1.3447e-05
12:130416252 G A 0.081776 8.0448e-06
12:130426830 C T 0.662809 -2.2215e-05
12:130428362 C T 0.608912 1.6460e-05
12:130444817 T G 0.258767 1.5269e-06
12:130447466 A T 0.048587 2.6682e-05
12:130448331 A G 1.721854 2.5723e-05
12:130452904 G T 0.061717 -3.3589e-05
12:130453411 T C 0.028113 -3.8841e-07
12:130456662 T C 0.033940 1.0365e-05
12:130460305 T G 0.591392 -1.2670e-05
12:130467472 A G 0.858635 -7.5396e-06
12:130468349 C T 1.966927 4.6939e-07
12:130480439 A G 0.392700 -1.6800e-05
12:130486202 C T 0.327828 -2.6527e-05
12:130493235 A G 0.222046 -1.2082e-06
12:130497472 G A 0.752228 7.5085e-06
12:130497717 T C 0.247337 2.6844e-05
12:130498011 C T 0.047754 -8.7923e-06
12:130499183 A G 0.131417 9.5211e-06
12:130511806 A G 1.389997 2.4038e-05
12:130512544 A G 0.083792 2.4116e-05
12:130515283 G C 0.172109 2.3504e-05
12:130515738 T C 0.034947 6.3066e-07
12:130515821 T C 0.303030 9.5281e-07
12:130517652 A G 1.008530 -3.1874e-05
12:130518694 G T 0.046870 -1.7285e-05
12:130519867 A G 0.157993 -1.3900e-05
12:130521339 A G 0.028565 2.4418e-07
12:130521584 A G 1.566166 2.7117e-05
12:130526726 G A 0.800668 -2.4375e-05
12:130527285 T C 0.027970 -2.0973e-06
12:130528673 A G 0.138842 -2.5335e-05
12:130535549 G C 0.183315 -9.9110e-06
12:130536632 C A 0.236917 -1.9251e-05
12:130538916 T C 0.051337 1.3039e-05
12:130541023 C T 0.994934 4.4270e-05
12:130545468 G A 0.051239 -1.5690e-05
12:130549840 C A 1.248065 1.5222e-05
12:130554692 T G 0.158551 -1.4187e-05
12:130557949 C T 0.739774 -5.6292e-06
12:130558815 G A 0.421564 7.1223e-06
12:130563555 T C 0.075309 2.7084e-05
12:130565998 T C 0.379811 2.4373e-05
12:130566133 T C 0.038785 9.2522e-06
12:130568569 C G 0.435021 -5.2935e-06
12:130570684 A G 0.032424 -1.0782e-05
12:130571078 T C 0.071587 -1.6813e-06
12:130572485 G A 0.896006 6.8009e-06
12:130578130 G A 0.557911 1.8033e-05
12:130580429 A G 0.137366 -2.6107e-05
12:130580553 A G 0.140804 -3.3553e-05
12:130581898 T C 0.065460 2.1523e-05
12:130582922 G C 0.108437 1.7167e-05
12:130584210 A C 0.024669 6.3957e-06
12:130584245 A G 1.430666 5.0107e-05
12:130589007 A G 1.344446 2.6484e-05
12:130589503 A C 0.763430 -6.4242e-06
12:130593594 G A 0.104548 5.2706e-07
12:130594356 A G 0.901674 3.0900e-05
12:130595915 A G 0.147967 -3.3492e-06
12:130596288 G A 0.512489 -3.0412e-06
12:130596348 A G 0.150323 1.5516e-05
12:130602428 C T 0.727939 -2.1506e-05
12:130605900 T G 0.235203 -2.5909e-06
12:130610756 G A 0.095436 4.5005e-06
12:130611682 T C 0.839858 2.7931e-07
12:130613822 T C 1.167611 1.8298e-06
12:130614201 T C 0.063944 3.7225e-06
12:130614701 G A 0.945943 3.6784e-06
12:130615025 G A 0.158728 2.7223e-06
12:130615035 G A 1.488643 1.2303e-07
12:130615216 C A 0.324812 -6.7051e-06
12:130615940 A G 1.323344 -1.3198e-05
12:130615968 C T 0.104477 7.7312e-06
12:130617444 A G 1.315952 -2.2716e-05
12:130617840 T C 0.326339 2.2694e-05
12:130622165 T C 0.060779 -7.5207e-06
12:130622872 C T 0.180660 -6.0280e-06
12:130623236 A G 0.677112 -1.7874e-05
12:130623806 G T 0.219649 3.5756e-05
12:130623844 A C 0.889907 1.3899e-05
12:130625556 C T 0.584773 -1.6820e-05
12:130629335 A G 1.174176 -9.5693e-06
12:130629871 A G 1.210452 -1.0078e-06
12:130630309 C T 0.553838 8.1316e-06
12:130630556 A C 0.109107 8.3943e-06
12:130631431 A G 1.326499 2.6642e-05
12:130631471 C T 0.034947 1.6909e-05
12:130632573 A G 0.115030 1.4642e-05
12:130633508 T G 0.436248 1.7979e-05
12:130634692 T C 1.318648 1.1750e-05
12:130635460 C T 1.562001 5.9599e-05
12:130638364 C T 0.092938 6.6659e-06
12:130638562 G A 1.439798 -5.1964e-05
12:130639154 C A 0.165480 4.4465e-06
12:130639187 G A 0.048957 1.4053e-05
12:130639386 A G 0.347370 1.5788e-05
12:130641266 T C 1.280591 -6.6274e-05
12:130642620 G A 0.648074 -2.1333e-05
12:130643069 A G 0.135877 3.5044e-05
12:130650180 G A 0.223685 6.3665e-05
12:130650287 A T 0.138138 1.2737e-06
12:130650422 C T 0.529539 3.7467e-07
12:130652969 T C 0.103463 -7.6600e-06
12:130654782 A G 1.869692 -1.9226e-06
12:130655075 C A 0.224776 5.0868e-05
12:130656024 T C 0.034087 -3.1183e-06
12:130656182 G A 0.126844 1.9573e-05
12:130656984 T G 0.224575 -1.4931e-05
12:130659495 G T 0.044925 2.7617e-05
12:130659726 A G 0.840321 -3.2176e-05
12:130660879 G T 0.636131 -2.8983e-05
12:130662797 A G 0.195932 1.9979e-05
12:130665881 A G 1.147559 -3.5372e-06
12:130666036 T C 1.770886 1.8929e-05
12:130666981 C T 0.065069 1.9137e-05
12:130667378 A G 0.549507 5.9639e-06
12:130668546 T C 0.257741 -2.6965e-05
12:130669779 A G 0.134286 -1.0238e-06
12:130670641 C A 0.946483 -6.9341e-06
12:130687830 G A 0.170352 2.7135e-05
12:130689311 G C 0.756508 1.2568e-05
12:130689939 T C 0.023119 -3.7207e-06
12:130691025 T G 0.277344 -1.4705e-05
12:130692527 C T 0.061363 1.7427e-05
12:130697865 G A 0.791220 -2.0209e-05
12:130698165 A G 0.030306 -1.3796e-05
12:130700729 G A 0.701332 -2.1267e-05
12:130700960 A G 0.478005 7.0760e-06
12:130702123 G T 0.259250 2.7311e-06
12:130703585 G A 0.741817 -3.0413e-06
12:130704113 C T 1.617343 5.2880e-06
12:130704852 T C 0.743402 5.0355e-06
12:130706512 G A 0.045235 -5.0450e-06
12:130709314 A G 0.467224 8.7158e-06
12:130712930 T C 0.058076 4.9760e-06
12:130714392 A C 0.305039 -8.5447e-06
12:130718511 C A 0.136608 1.3243e-05
12:130719648 C G 0.246021 -1.1220e-05
12:130720444 C T 0.054846 -1.0577e-05
12:130721455 T G 0.049960 1.4246e-05
12:130723615 C T 0.223076 3.3077e-05
12:130724201 G A 0.941509 1.6735e-06
12:130727521 C A 0.045435 -1.0520e-06
12:130729799 A G 0.462383 -4.5898e-06
12:130731109 T C 0.076860 -6.0909e-06
12:130735224 C T 0.704481 -8.6771e-06
12:130735717 G A 0.035436 -1.4335e-05
12:130736044 T C 1.639884 2.2136e-06
12:130736459 G A 0.082687 -5.4811e-06
12:130737404 C A 0.023364 -1.8571e-06
12:130737484 C T 0.591437 -5.6823e-05
12:130738365 A G 1.955826 -1.6761e-05
12:130739147 C T 0.236699 1.8190e-06
12:130743650 G A 0.576447 9.7748e-06
12:130746011 C T 0.057297 -1.7980e-05
12:130747428 A G 0.054914 1.4986e-05
12:130761041 A G 0.045017 1.7611e-05
12:130761831 G A 0.266512 1.9888e-05
12:130764940 C T 1.692054 3.0348e-06
12:130772172 T G 0.618842 7.3716e-06
12:130772229 T C 0.080681 -2.1325e-05
12:130773785 A G 0.181330 2.9279e-05
12:130780226 T C 0.857649 -1.0795e-05
12:130781313 G A 0.079389 -1.7769e-06
12:130784571 A C 0.032040 -9.7197e-06
12:130787293 T C 0.043695 -3.8033e-05
12:130787732 G A 0.286146 6.2672e-06
12:130795155 G C 0.081433 -1.3159e-05
12:130795939 T C 0.697382 4.4440e-06
12:130796928 A G 0.046231 3.5716e-05
12:130812061 G A 0.125759 7.8612e-06
12:130812335 C T 0.781813 -1.8893e-05
12:130814262 C T 1.857751 -1.8024e-05
12:130815992 C T 0.027256 5.1433e-06
12:130816989 G T 0.067429 1.5098e-05
12:130825855 G A 1.175206 4.2660e-06
12:130829414 T C 0.088453 1.7387e-05
12:130829753 C T 0.037884 -2.4018e-05
12:130829957 T C 0.046183 1.3901e-05
12:130832922 T G 0.324765 4.2755e-05
12:130841638 A G 0.115414 7.2546e-06
12:130849869 A G 0.046693 1.5290e-06
12:130850356 C T 0.852822 -3.2476e-05
12:130852650 T G 0.100978 1.1561e-05
12:130854823 G A 0.151092 -1.9967e-05
12:130855506 A C 0.142769 9.4196e-06
12:130857497 C T 0.656264 -8.5743e-06
12:130859784 T C 1.188024 -1.3100e-06
12:130861567 A G 0.038340 2.4388e-05
12:130861788 A G 1.158714 -1.8406e-05
12:130865277 G A 0.152006 -4.0112e-06
12:130868327 C T 1.436051 -2.9215e-05
12:130870107 A G 0.142728 -6.9508e-06
12:130874992 G C 0.188469 8.5893e-06
12:130878875 T C 0.286007 7.5442e-06
12:130886987 A G 0.583335 1.1326e-05
12:130887730 A G 0.210578 1.0556e-05
12:130888094 C T 0.589363 -6.4390e-05
12:130892844 G A 1.464548 -1.7303e-05
12:130895719 G T 0.432641 3.7780e-05
12:130896028 T C 0.032995 -5.3453e-06
12:130896877 A G 0.042950 1.7212e-05
12:130897035 T C 0.095202 -7.4349e-06
12:130898414 T C 0.787834 2.6241e-05
12:130899360 G C 0.589767 1.8891e-05
12:130901820 A G 0.070737 6.8547e-06
12:130903100 T C 0.197152 4.7867e-06
12:130903910 T C 0.129503 8.5681e-06
12:130904400 G A 0.185311 9.9199e-06
12:130906013 G A 0.168815 -1.3579e-05
12:130906183 A G 0.118137 -2.3870e-05
12:130906425 A G 0.069499 4.4108e-06
12:130907895 G A 0.605933 4.0026e-06
12:130910508 G A 0.712902 2.7674e-05
12:130917377 T C 0.143792 -5.4816e-06
12:130917475 A C 0.225582 5.0201e-05
12:130918358 A C 0.063332 -7.1620e-06
12:130918757 T G 0.023612 -1.7809e-06
12:130920016 T G 0.213607 2.3092e-05
12:130920372 T G 0.042834 -9.5900e-06
12:130926063 A G 1.015116 -2.8384e-05
12:130927752 C A 0.065256 -1.0315e-05
12:130929055 T C 0.092217 2.3049e-06
12:130933687 G A 0.398792 -9.6878e-06
12:130933735 A C 0.242078 -1.2141e-06
12:130938131 C T 0.247092 -1.8170e-06
12:130943793 A G 0.690915 7.0286e-06
12:130945457 A G 0.144486 5.5673e-06
12:130948500 A G 0.126609 -4.9536e-06
12:130953899 G A 0.038374 2.1398e-05
12:130954131 T C 0.613518 7.4860e-06
12:130954492 T C 0.036113 -1.7939e-06
12:130958706 G A 0.720477 1.9227e-06
12:130959935 G A 0.188034 2.7072e-06
12:130960534 A G 0.154831 4.2795e-06
12:130961260 C A 0.820948 -4.6323e-06
12:130962191 A C 0.901633 -1.3030e-05
12:130963148 C T 1.289542 3.0105e-05
12:130964718 G A 1.518823 2.5235e-05
12:130966902 A G 0.156552 1.1425e-05
12:130969027 A G 0.094155 1.5671e-05
12:130970417 G T 0.029429 5.9543e-06
12:130972823 A G 0.022330 -3.8249e-07
12:130973659 G A 1.245624 -7.9900e-06
12:130978356 A G 0.078961 -9.5246e-06
12:130980401 T C 1.141912 1.7593e-05
12:130980564 G A 0.204452 4.2816e-05
12:130984458 G A 0.870518 -5.8453e-06
12:130986586 C T 0.288155 6.1608e-06
12:130992170 G A 0.196785 2.6785e-05
12:130995621 G A 1.213087 -9.5513e-06
12:130998050 G A 0.289379 -2.1373e-05
12:131002740 A G 0.516780 -5.7056e-06
12:131003683 G A 0.172374 -2.8205e-05
12:131005336 G A 0.226812 -3.3130e-05
12:131005859 G C 0.122118 -1.6899e-05
12:131005899 T A 1.305355 -6.2042e-06
12:131006296 C T 1.765820 -1.0931e-05
12:131006547 T C 0.136091 1.3182e-05
12:131007356 G T 0.063094 4.4450e-06
12:131007760 T C 0.040604 1.1752e-05
12:131008165 A G 0.227057 -1.0089e-05
12:131008520 T C 0.072919 -1.5584e-05
12:131008550 G A 1.603180 -5.3922e-06
12:131008699 A G 0.024992 -1.0724e-05
12:131009071 T C 0.550530 1.4155e-05
12:131009309 C G 0.495582 6.9969e-06
12:131009985 A C 1.041114 1.0903e-05
12:131014242 T G 0.134592 -2.7195e-06
12:131015848 T G 1.412283 8.2355e-06
12:131019232 T C 0.164585 1.7543e-05
12:131021963 T C 0.216113 1.8578e-06
12:131022010 C A 1.372522 3.1907e-06
12:131023561 C T 0.904125 -6.6685e-06
12:131024990 C G 0.027984 -1.9792e-05
12:131026098 C T 0.052180 -4.1220e-06
12:131027277 T C 0.191600 9.2873e-06
12:131028575 C A 0.106476 -2.2306e-05
12:131036199 A G 0.021708 -2.7086e-06
12:131037228 G A 1.012229 -9.0774e-06
12:131039772 A G 1.629413 -2.0534e-05
12:131043922 A G 0.293520 1.8008e-05
12:131047655 C T 0.235145 1.0956e-05
12:131049552 C T 0.259984 -1.6532e-06
12:131056956 T G 1.879181 2.7985e-06
12:131057010 A G 0.676718 -5.7621e-06
12:131057666 G A 1.101719 -5.8526e-06
12:131060554 C T 0.168203 2.9669e-05
12:131062900 A C 0.670574 -1.2373e-06
12:131074383 A G 0.135605 -1.1896e-05
12:131074621 T C 0.299854 -4.1204e-06
12:131078425 A G 0.040162 -1.9869e-06
12:131078489 A G 0.401747 -2.6662e-05
12:131082639 A C 1.671176 -1.6969e-05
12:131084576 A G 0.157034 -4.2102e-05
12:131085414 T C 0.141218 -1.6708e-05
12:131086479 A G 1.264479 5.8786e-06
12:131091028 T C 0.390997 -3.3211e-05
12:131091048 A G 0.107111 -1.5735e-05
12:131092741 A G 1.539990 -2.1532e-05
12:131095065 T C 0.025087 1.6648e-05
12:131095527 T C 0.251658 3.6441e-06
12:131103499 C A 1.718712 1.7607e-05
12:131104144 A G 0.683657 1.6171e-05
12:131105588 G T 0.078699 2.8428e-06
12:131105877 A G 0.253113 -1.0555e-05
12:131106864 A G 1.930348 2.3218e-05
12:131111896 G A 0.377758 -3.3179e-07
12:131115125 T C 0.028137 -1.4094e-05
12:131115291 T C 1.323541 7.0329e-06
12:131120448 C T 1.815903 2.3875e-05
12:131121837 C T 1.903125 6.7062e-07
12:131127159 A G 0.708078 4.1743e-05
12:131127253 C G 0.495579 8.5988e-05
12:131127560 C T 0.464956 7.2375e-05
12:131128036 G A 1.929110 7.5153e-06
12:131129382 G T 0.596183 -1.4832e-05
12:131130448 C T 0.069108 -3.1204e-05
12:131131166 T C 0.030483 2.1500e-05
12:131135587 A G 0.041852 -6.5073e-06
12:131136885 G T 0.503201 -5.3312e-05
12:131137436 T C 0.147087 -2.4184e-05
12:131140241 C T 0.024768 8.0779e-06
12:131140759 G T 0.040743 8.9831e-06
12:131140769 A G 0.476220 1.7535e-05
12:131143362 A G 1.256999 1.2848e-06
12:131145440 T C 0.131893 -1.3160e-05
12:131148525 G T 0.256738 1.7820e-05
12:131150526 T C 0.042324 1.3662e-05
12:131155886 C T 0.063311 -1.0240e-05
12:131156926 T C 0.620566 1.1346e-05
12:131157438 G A 0.612791 -5.0553e-06
12:131157686 G A 0.770209 8.7007e-06
12:131157748 C T 1.381253 3.4591e-07
12:131159672 A C 1.922100 2.3039e-06
12:131159935 T C 0.029123 1.4916e-05
12:131164312 A G 0.795436 1.4634e-05
12:131164508 T G 0.163735 -1.8179e-05
12:131164897 T G 0.656873 -5.0563e-05
12:131165518 C T 0.049801 8.4567e-08
12:131167181 T C 0.430084 -2.5470e-05
12:131174960 G A 0.430768 -9.3975e-06
12:131179602 T C 0.377836 -1.1401e-05
12:131186608 A C 0.053738 8.1192e-07
12:131190301 A C 0.061935 -2.9599e-06
12:131191409 T C 1.497054 -3.2113e-06
12:131196703 T C 0.087321 2.7078e-05
12:131197427 A G 1.605570 1.1433e-05
12:131199728 T C 0.111681 -4.6022e-06
12:131201301 C T 1.233629 1.8058e-05
12:131204633 A G 0.105517 6.5815e-06
12:131212565 G A 1.131063 2.3717e-06
12:131217685 C T 0.744595 1.8084e-05
12:131218157 C T 1.063730 -6.5997e-06
12:131219128 T C 0.049539 -1.9883e-07
12:131219491 A G 0.114142 -7.3187e-06
12:131223891 T C 0.093097 4.5325e-06
12:131223980 A G 0.973267 -1.2152e-05
12:131224803 C T 0.972791 -1.5863e-06
12:131225119 T C 1.297569 -7.2471e-06
12:131225337 C A 1.083010 1.1672e-04
12:131225471 G A 0.981318 5.0729e-05
12:131226051 G C 0.581278 -1.3900e-05
12:131226209 G A 0.888180 -4.6444e-05
12:131226821 A G 0.745571 -3.1738e-05
12:131226895 T C 0.112925 -5.6910e-06
12:131227029 A G 0.119446 -2.7887e-05
12:131229887 A G 0.177471 -1.8017e-05
12:131230977 T C 1.361473 3.1755e-05
12:131232982 C T 1.571942 1.3428e-05
12:131236604 A C 0.201456 -1.9891e-05
12:131247471 T C 0.292596 -1.3784e-05
12:131248257 T C 0.605318 -5.4422e-06
12:131251053 C T 0.904013 2.7742e-05
12:131256451 A G 0.072059 1.0753e-05
12:131258678 T C 0.160863 9.1076e-06
12:131259520 C T 0.034688 -2.8367e-05
12:131260786 A G 0.214420 -6.9714e-06
12:131269681 G C 0.184349 -2.1040e-05
12:131269951 A G 0.817532 -3.2171e-05
12:131271889 A G 0.913838 1.1431e-05
12:131272286 A G 0.100414 -8.3782e-06
12:131275693 C T 0.037010 -8.8688e-06
12:131279022 A G 1.158619 3.1059e-05
12:131284736 C G 0.042804 -4.4407e-05
12:131285212 C T 0.567607 2.9887e-05
12:131290967 A G 0.272309 -9.5046e-06
12:131306314 G C 1.335396 2.5739e-05
12:131311749 C A 0.063934 1.0225e-05
12:131323055 T C 0.175322 -9.1060e-06
12:131325326 G C 0.184549 -5.8577e-06
12:131325361 A C 0.328158 1.7033e-05
12:131327175 A C 0.045017 1.0285e-05
12:131332439 A G 0.147654 1.5852e-05
12:131334934 A C 0.184495 -5.1251e-06
12:131339016 T C 0.272805 -1.0465e-05
12:131353095 A G 0.284076 -1.4743e-05
12:131356046 G A 0.647170 -8.3454e-06
12:131360004 G A 0.166425 -9.3432e-07
12:131360352 C G 0.218384 -3.7902e-06
12:131363916 G C 0.592722 2.6119e-05
12:131367868 A G 0.245420 -2.6034e-06
12:131370733 G A 0.699680 -6.8065e-06
12:131375525 A G 0.145353 -1.2103e-05
12:131385505 C T 0.040298 -1.2383e-05
12:131390754 G C 1.062659 1.8008e-06
12:131396073 A G 0.189044 2.2491e-05
12:131400707 A G 1.006205 1.6523e-05
12:131401591 A G 1.688855 2.4075e-05
12:131401800 T C 0.256676 -1.9921e-06
12:131405133 A G 0.034756 1.2451e-05
12:131407537 C T 0.798652 -8.6799e-07
12:131407836 T C 1.575814 4.6042e-06
12:131409864 A G 0.105381 7.4744e-06
12:131413869 A G 0.593041 8.1109e-06
12:131415831 T C 1.609534 3.3749e-05
12:131420576 G A 0.494684 -1.0559e-05
12:131420811 T C 0.405772 4.3701e-06
12:131427663 G A 0.414721 2.9553e-05
12:131428214 G A 0.040675 -2.4677e-05
12:131430360 A G 0.025794 8.3402e-06
12:131436874 C A 0.127272 2.0426e-06
12:131438089 T C 0.027715 5.0014e-06
12:131440049 T C 0.539423 -1.9889e-05
12:131440191 T C 0.743558 1.4849e-05
12:131441854 G A 1.710577 1.5080e-07
12:131442567 T C 0.404100 -9.8367e-06
12:131443453 A G 0.086821 -7.6819e-06
12:131444560 A C 0.844030 1.7780e-06
12:131445721 A G 0.084319 4.8553e-05
12:131446113 G A 0.168866 8.5965e-06
12:131449500 T C 0.101706 -6.1065e-06
12:131453461 T G 0.201021 3.0849e-06
12:131455221 G T 1.894891 5.6913e-06
12:131456432 T C 0.068710 -2.1251e-05
12:131458250 C T 1.881234 2.5447e-06
12:131459547 T G 0.025329 9.4847e-06
12:131467500 T C 0.149147 -1.4660e-05
12:131467769 A G 1.758562 -1.3974e-05
12:131471699 A G 0.036188 1.1570e-05
12:131474456 T C 0.244185 1.8450e-05
12:131475888 A G 0.070900 2.2098e-05
12:131477075 C T 1.059918 -1.0394e-05
12:131483980 A G 0.237127 -1.7774e-05
12:131486565 T C 0.032832 -9.0225e-06
12:131489210 G A 0.641040 1.8545e-06
12:131491270 G A 1.952719 -2.1429e-05
12:131491840 G A 0.340713 2.5108e-06
12:131492288 T C 0.591943 -7.7666e-06
12:131495315 G A 1.348312 -2.6442e-07
12:131496099 T C 0.023687 1.6741e-05
12:131498451 A G 0.261487 2.9543e-05
12:131503244 A C 1.236985 -1.0136e-05
12:131507020 A G 0.326240 1.6892e-05
12:131509430 T C 0.075085 7.0468e-06
12:131511795 C T 0.023217 1.4332e-05
12:131513072 C T 0.606433 -4.3106e-06
12:131513207 A G 0.091146 8.2202e-06
12:131513563 G A 1.158585 -8.9188e-06
12:131515285 A G 0.031965 1.0255e-05
12:131515964 A C 0.827129 -1.0867e-05
12:131516733 C T 0.331591 1.6954e-05
12:131518695 C T 0.088501 -1.1756e-05
12:131522967 T C 0.037480 -8.9716e-06
12:131524747 A G 0.026682 1.3952e-07
12:131525053 T C 0.898797 -1.9768e-05
12:131528851 A G 0.067976 6.5842e-06
12:131529005 T C 0.025516 2.0469e-06
12:131533611 A G 0.273016 1.8852e-05
12:131533977 C T 1.787542 -7.0574e-06
12:131538298 T C 0.141572 -3.1480e-05
12:131542315 C T 0.023653 -6.6196e-06
12:131563279 G A 1.844438 2.7673e-06
12:131563631 C A 0.059001 -6.9919e-06
12:131567094 A G 0.670292 9.7232e-06
12:131569105 T C 0.058059 -1.4533e-05
12:131576002 T C 0.699802 -1.4324e-05
12:131576191 A C 0.222206 -9.4208e-06
12:131576656 A G 0.258723 8.8676e-06
12:131581822 T G 0.137672 1.9777e-06
12:131595520 C T 0.424328 2.0804e-05
12:131596253 T C 0.122346 -7.8160e-07
12:131596499 T C 0.613563 -2.7394e-05
12:131597524 T G 0.022109 1.0118e-05
12:131598584 A G 0.382701 5.6812e-06
12:131605443 T C 0.083415 -2.3695e-06
12:131607033 T G 1.848552 1.7974e-05
12:131611538 A G 0.051997 -1.0575e-05
12:131611908 T C 0.604584 -1.5804e-05
12:131616141 C T 1.909429 2.7789e-06
12:131619836 C T 0.146774 -2.3539e-05
12:131621762 G A 1.332894 -2.4923e-05
12:131622735 C T 1.313345 6.9026e-06
12:131624934 C T 1.689062 -3.3086e-06
12:131627905 G A 1.165238 -1.0528e-06
12:131637484 G A 0.216283 1.0519e-05
12:131639801 T C 0.993809 -4.7677e-06
12:131639874 A G 0.187143 -9.6741e-06
12:131641608 A G 1.351273 1.6482e-05
12:131647160 T C 0.350892 2.5167e-05
12:131648849 T C 0.038435 -7.0587e-06
12:131650270 T C 0.035545 -6.1378e-06
12:131650769 A G 0.061598 -3.5643e-06
12:131656086 G T 0.054305 -8.3185e-06
12:131657567 C T 0.062662 -1.2415e-05
12:131673424 A G 0.027851 -2.5248e-05
12:131675454 C T 1.961266 -1.0017e-05
12:131676396 A C 1.776921 -2.0171e-05
12:131677339 A G 0.357056 -1.7334e-06
12:131680976 G A 0.095158 -8.3120e-06
12:131681154 T C 0.019971 7.8046e-06
12:131690579 A G 0.332452 9.6512e-06
12:131691694 A G 0.926462 -1.3910e-05
12:131703666 A G 0.028178 -1.9886e-06
12:131706742 A G 0.926659 -1.5371e-05
12:131708190 T C 0.058756 -1.3176e-05
12:131708478 A G 0.167074 9.8994e-06
12:131708860 A G 0.065637 1.8118e-06
12:131713899 G T 0.151788 2.8203e-06
12:131715433 A G 0.334369 -4.6993e-05
12:131722521 T C 0.838743 -1.3374e-05
12:131723385 A C 0.057702 2.9420e-05
12:131724156 C A 0.279261 2.5801e-06
12:131736813 T C 0.841779 1.9845e-07
12:131741406 C T 0.702726 -2.0473e-05
12:131755862 C T 0.040801 -1.4348e-06
12:131763498 C T 0.139791 1.6544e-05
12:131769084 A G 0.031034 1.2417e-06
12:131769165 G T 0.633475 5.0706e-06
12:131777176 C T 0.222695 -1.9033e-05
12:131793658 G T 0.036497 -1.0663e-05
12:131799832 A G 0.022922 -1.6832e-05
12:131813804 G A 0.914814 -8.2192e-05
12:131818420 T C 0.310645 -8.3531e-08
12:131818650 T C 0.260314 -4.5070e-06
12:131825001 A G 0.031591 1.8671e-05
12:131825359 T C 0.420490 9.2156e-05
12:131831249 A G 0.799744 -3.9550e-05
12:131833106 A G 1.098075 4.0743e-05
12:131834324 G A 0.939412 -3.8989e-05
12:131840418 G T 0.162695 -3.9191e-05
12:131841297 T C 0.190509 1.3900e-05
12:131841695 G A 0.080668 7.5960e-06
12:131842494 T C 0.083020 -1.3110e-05
12:131843365 C T 0.675779 -1.9094e-05
12:131845340 G A 0.870317 -3.9626e-05
12:131846237 A C 1.353262 -3.3704e-05
12:131849002 C T 0.057392 -1.7470e-05
12:131850267 T C 0.342131 -7.0560e-06
12:131855050 G T 1.937746 -1.0282e-05
12:131855990 C T 0.682545 -1.0677e-05
12:131859392 C A 0.060184 2.2704e-06
12:131862903 A G 0.175220 -9.7932e-06
12:131863371 A G 1.024866 1.0302e-05
12:131863633 A C 0.170307 -9.6483e-06
12:131869406 T G 0.275559 -6.5641e-06
12:131871408 A G 0.078451 -3.1455e-07
12:131874726 T C 0.100829 9.2807e-06
12:131874839 A G 0.953171 1.0808e-05
12:131875493 A G 1.175597 1.2900e-05
12:131882843 T C 0.223083 4.1437e-06
12:131888805 T C 0.030639 3.6923e-07
12:131890366 T C 0.020858 5.9047e-06
12:131891262 A G 1.184026 1.5574e-05
12:131894082 T G 0.050872 -2.0350e-05
12:131905068 G A 0.222678 4.8514e-06
12:131906902 A G 0.138050 -1.0769e-05
12:131907970 C A 0.113194 1.7047e-05
12:131910051 A G 0.137676 -2.5464e-07
12:131917296 C A 0.065766 -9.8359e-06
12:131919264 C T 0.743932 -2.7034e-07
12:131922065 A G 0.250026 -3.2586e-06
12:131925771 T G 0.875135 7.8901e-06
12:131927974 T C 1.221906 -4.3613e-06
12:131930486 G A 0.636481 1.8568e-05
12:131936445 G T 1.074409 -1.2288e-06
12:131939920 T G 0.214491 -6.0778e-06
12:131939969 A G 0.068217 -2.8291e-06
12:131940194 A G 0.025934 3.7755e-06
12:131942818 C T 0.098200 1.1986e-05
12:131944995 A C 1.294941 2.3753e-06
12:131949720 A C 0.104249 2.8624e-06
12:131958370 G C 0.203041 -1.0953e-05
12:131963851 G A 0.103276 -1.5706e-06
12:131971078 A G 0.290644 6.4948e-06
12:131973524 G T 1.668065 2.8962e-06
12:131978029 C T 0.078295 -2.0856e-05
12:131990433 A G 0.023299 -3.3967e-06
12:131998070 T C 1.379808 -5.8497e-09
12:132006291 C T 0.219663 1.8218e-05
12:132006503 A C 0.235863 8.7645e-06
12:132010571 T C 0.052129 3.3677e-05
12:132014206 C A 0.607375 -1.8503e-06
12:132017860 T C 0.231477 -9.2280e-06
12:132018701 T C 0.544087 -1.4806e-05
12:132020047 C A 0.032574 -1.7546e-06
12:132022361 T C 0.199158 -2.1042e-05
12:132028014 C T 0.062081 6.0272e-07
12:132030416 T C 0.056216 -2.3605e-06
12:132038557 C T 0.111572 -5.4559e-06
12:132038980 T C 0.216477 -6.7678e-06
12:132042236 T C 0.069305 4.3650e-06
12:132050085 C T 1.785995 -6.7834e-06
12:132054175 T C 0.812724 8.9526e-06
12:132054691 G A 0.757875 -5.3078e-06
12:132056657 T C 0.053863 1.5780e-05
12:132059458 A C 0.238351 -1.4993e-05
12:132059733 A G 0.296448 -1.5487e-05
12:132069364 A G 0.140474 -2.7685e-06
12:132069961 A G 0.055597 4.9659e-06
12:132076082 C A 0.139485 7.6710e-06
12:132078847 G A 1.410896 1.6949e-05
12:132084618 A G 0.188503 -1.3816e-06
12:132084788 A G 0.233194 -4.4629e-06
12:132085196 A G 0.895330 5.8274e-06
12:132086801 A G 0.067313 2.4607e-05
12:132088401 T C 0.105694 -2.1486e-05
12:132090234 A G 0.040366 -1.0118e-05
12:132092020 A G 0.082735 7.7028e-06
12:132095919 T G 0.560165 7.6697e-06
12:132096632 A G 0.237189 3.9990e-05
12:132098722 C T 1.403097 1.6770e-05
12:132100359 A G 0.819313 2.3849e-05
12:132101949 C T 1.673773 -4.3067e-05
12:132102939 G A 0.455566 -1.3398e-05
12:132103518 T C 1.034433 7.4932e-06
12:132103961 A G 0.033968 -3.0779e-06
12:132104793 T C 1.288434 -1.5821e-06
12:132105915 T C 0.144788 -1.9479e-05
12:132105984 A G 0.300490 8.6967e-06
12:132113474 T C 0.836142 2.6129e-06
12:132113593 T C 0.102287 -8.7390e-06
12:132113655 A G 0.931905 -1.2340e-05
12:132113796 A G 0.631612 -1.3421e-05
12:132116848 C T 0.205244 1.7622e-05
12:132124096 T C 1.608765 -2.6041e-07
12:132124118 A G 0.041733 -3.1979e-05
12:132124660 A G 0.571010 6.8856e-06
12:132126290 A G 1.970173 -1.8054e-06
12:132126556 A G 0.196714 -1.3233e-05
12:132127552 G A 1.901449 -1.5950e-05
12:132128544 A G 0.174815 -8.4922e-06
12:132153792 T C 0.026797 2.1988e-05
12:132156008 A G 1.371876 -4.3837e-05
12:132159491 T C 0.065045 -7.3698e-06
12:132174651 C T 0.824250 -1.2338e-05
12:132178537 A G 1.141280 2.3484e-05
12:132178571 T C 0.143976 -5.2208e-06
12:132178598 T C 0.370999 -2.5399e-05
12:132179930 G C 0.825565 4.6538e-06
12:132187959 T C 0.036905 1.1461e-05
12:132207169 A C 0.245583 2.6752e-06
12:132213882 C T 1.672312 -1.1692e-06
12:132223826 G A 0.054462 4.0897e-06
12:132230175 A G 0.055777 8.5493e-08
12:132230627 T C 0.259002 4.0882e-06
12:132230857 G C 0.896717 4.7139e-06
12:132234918 A G 0.541918 -3.4535e-06
12:132238519 T C 0.048849 -8.9200e-06
12:132240010 A G 0.055764 -1.9821e-06
12:132247954 G C 0.083523 2.4100e-05
12:132257854 C G 0.133001 4.4660e-06
12:132258860 G A 1.870460 2.2849e-06
12:132262713 T C 0.026757 -1.0636e-05
12:132266449 T C 0.032842 -5.1403e-06
12:132268844 C A 0.879208 -2.6157e-06
12:132268961 C T 0.214556 6.7790e-06
12:132272725 C T 0.093315 -2.2208e-06
12:132272822 T C 0.052150 2.0681e-06
12:132283582 T G 0.026505 -1.0969e-05
12:132290791 G A 0.095460 -4.6451e-07
12:132296509 T C 0.029160 -9.5752e-06
12:132297091 G T 1.138788 -8.8298e-06
12:132302268 G C 1.059507 -4.3805e-06
12:132302284 A G 0.161716 -3.6308e-07
12:132308123 T C 0.579918 5.1031e-06
12:132313943 T C 0.875210 6.3832e-06
12:132315486 G C 0.134857 -1.1378e-05
12:132316178 T C 0.112391 2.3889e-05
12:132317582 A G 0.866268 -2.9189e-06
12:132319541 G A 0.028256 -7.4474e-06
12:132325239 A G 0.971170 -1.2960e-05
12:132325861 A G 0.057722 -1.7033e-06
12:132325943 A G 0.027311 3.1433e-05
12:132326051 T C 1.291800 -8.6875e-06
12:132326298 A G 0.318706 6.6494e-06
12:132326763 T C 0.024190 2.2822e-06
12:132328361 C T 0.050358 6.3655e-06
12:132329165 A G 0.033692 -3.2691e-06
12:132330315 T G 0.629586 1.3733e-05
12:132332237 T C 0.148290 8.9783e-06
12:132335034 T C 1.348625 1.0109e-05
12:132347929 A G 0.121455 -6.4513e-06
12:132348309 T C 0.135204 2.2400e-07
12:132351733 C T 0.343634 -1.8228e-05
12:132353460 T C 1.496649 3.0807e-05
12:132356408 T G 1.848222 -6.7971e-06
12:132361416 A G 1.776717 2.8943e-05
12:132365551 A C 0.055805 -7.7778e-06
12:132377937 A G 0.052517 -2.8209e-06
12:132386399 A G 0.107343 2.5994e-05
12:132391411 T C 0.052391 3.3946e-06
12:132396343 T C 1.536529 2.3613e-05
12:132396603 T C 1.663577 4.1893e-07
12:132399004 G C 0.027318 -1.7918e-06
12:132401566 T C 0.604852 2.8785e-06
12:132409775 T C 0.175006 7.4949e-06
12:132419533 T C 0.279819 -1.9782e-05
12:132424561 A G 0.107958 7.2608e-05
12:132439627 C A 0.074449 7.8011e-05
12:132444112 G C 0.138254 8.8021e-06
12:132445158 A G 0.042675 -1.1813e-05
12:132445421 G A 0.024887 3.2847e-06
12:132467128 T C 0.100278 -1.6775e-05
12:132472834 A G 0.029680 1.5545e-05
12:132474936 A G 0.068343 1.9636e-05
12:132477280 T C 1.774602 2.0953e-05
12:132479566 T G 0.076428 -2.2609e-05
12:132492323 C T 0.023058 1.9384e-06
12:132501996 C A 0.036810 -1.9660e-05
12:132507075 C T 0.099220 2.0716e-05
12:132509804 T C 0.062825 -3.2368e-05
12:132512472 A G 0.155800 2.6808e-07
12:132522889 A G 0.428925 -9.1115e-06
12:132526136 C A 0.254524 1.7359e-06
12:132526835 C T 0.133015 -4.8355e-06
12:132552040 A G 0.228873 1.5176e-06
12:132560114 A G 0.044504 5.7006e-06
12:132562126 A G 0.292398 1.5802e-05
12:132570074 T C 0.047499 1.1551e-06
12:132570198 C G 0.376952 4.4456e-05
12:132572406 T C 0.034743 1.4914e-05
12:132592522 C T 0.259281 4.2513e-05
12:132592715 G A 0.270639 3.4789e-05
12:132593231 T C 0.034835 1.0111e-05
12:132593644 G A 0.114071 -6.6140e-07
12:132606886 T C 0.295788 2.9605e-05
12:132609257 G A 0.153094 -1.1486e-05
12:132616439 T C 0.064308 1.6216e-05
12:132624310 T C 0.044211 3.5731e-07
12:132624434 C T 0.055686 2.0125e-06
12:132625643 T C 0.382908 2.7952e-05
12:132626425 A G 0.373586 3.4294e-05
12:132626668 C T 1.341679 -1.9224e-05
12:132627195 A G 0.031656 1.3302e-05
12:132630822 T C 0.670731 -1.4386e-05
12:132639984 A G 0.319461 1.3032e-05
12:132644230 C T 0.900752 4.9756e-05
12:132652431 A G 0.082221 -3.4075e-06
12:132654139 C G 0.317275 3.3150e-05
12:132655286 A G 0.051552 1.4599e-05
12:132656223 A G 0.217680 -4.2649e-06
12:132657786 T C 0.334308 1.1045e-05
12:132659320 A G 0.525453 2.5002e-05
12:132660037 T C 0.092309 -2.6923e-06
12:132660712 A G 0.132454 1.5681e-05
12:132663167 A G 0.094573 3.1781e-05
12:132664101 A G 0.383789 -1.1777e-05
12:132665291 T C 0.026658 -1.2475e-05
12:132665693 G A 0.161621 -9.8285e-06
12:132666811 T G 0.028273 3.5722e-06
12:132667666 A G 0.057103 3.4942e-05
12:132671437 T G 0.658563 -7.9251e-06
12:132678089 G A 1.061119 -2.1042e-05
12:132685123 A G 0.264785 -5.4848e-05
12:132685240 C T 1.164198 -1.6724e-05
12:132689741 A C 0.028606 -1.6170e-05
12:132691718 T C 0.091547 2.4179e-05
12:132692640 G A 0.094090 1.8348e-05
12:132696306 C T 1.534041 -5.8135e-06
12:132702922 T G 1.188996 -7.7248e-08
12:132704783 A G 0.083034 1.5958e-05
12:132809023 A G 0.029429 2.2370e-05
12:132809250 T C 0.286605 -1.6793e-07
12:132819844 C T 0.194919 -9.6383e-06
12:132828834 T C 0.279316 -2.0172e-06
12:132831372 G A 1.851448 1.1633e-05
12:132832385 G A 0.071189 3.4852e-06
12:132833522 G A 0.165085 1.0262e-05
12:132834995 A G 0.889822 3.5701e-06
12:132853389 A G 0.042362 -1.7521e-05
12:132859890 A G 0.070798 1.6326e-06
12:132861018 A G 0.127983 1.9904e-05
12:132863704 A G 0.119534 -4.9695e-06
12:132864049 C T 0.572870 2.4947e-05
12:132868626 A G 0.135616 -1.6761e-05
12:132869296 A G 0.180884 1.2813e-05
12:132870204 T C 0.055835 5.0825e-06
12:132871440 A G 0.234431 2.7287e-05
12:132874775 A G 0.277878 1.4671e-05
12:132878216 G A 0.870997 9.2124e-06
12:132878998 T C 0.063461 -8.6689e-06
12:132883395 G C 0.745751 1.4230e-05
12:132883937 C T 1.535285 1.7503e-05
12:132886695 T C 0.215018 -7.8390e-06
12:132886880 T C 0.021232 1.6676e-05
12:132889076 A G 0.075697 -7.7368e-06
12:132890880 G A 0.116764 -8.2915e-06
12:132891349 C T 1.062972 7.5800e-06
12:132891546 T C 0.062934 -4.2620e-05
12:132892657 A G 0.283882 -1.3179e-07
12:132897257 T C 0.777835 1.0072e-05
12:132899661 A G 0.044119 -2.8862e-06
12:132901911 G A 0.468761 -4.6274e-06
12:132902101 A G 0.281852 8.1320e-06
12:132904299 A G 0.051959 9.5964e-06
12:132908385 G A 0.143976 4.6101e-07
12:132912556 T G 0.026083 2.5431e-05
12:132914674 A G 0.036181 1.5520e-05
12:132914813 G A 0.638606 1.5433e-06
12:132915262 C T 1.577229 5.2322e-06
12:132917013 A G 0.773167 -3.4252e-06
12:132920383 T C 0.027525 -9.9598e-06
12:132920866 A G 0.022174 -1.6791e-05
12:132921386 G C 0.774442 -5.7094e-06
12:132923538 A G 0.034644 6.3517e-06
12:132925714 G A 0.567158 -3.6058e-06
12:132929514 A G 0.068976 -4.5244e-05
12:132930047 A G 0.707299 7.4307e-06
12:132930243 A G 0.053612 -2.9198e-05
12:132932162 A G 0.047196 7.5748e-06
12:132939686 T C 0.208736 -9.3009e-08
12:132940038 G A 1.156803 5.6601e-06
12:132944034 G T 1.471963 5.2472e-06
12:132945605 A G 0.824991 1.1885e-05
12:132946447 T C 0.321528 -1.6997e-06
12:132949919 A G 0.090496 4.8934e-07
12:132952257 C T 0.052571 -1.9750e-05
12:132962214 T C 0.108499 -3.9987e-06
12:132962509 C A 0.758582 -1.1832e-05
12:132965880 A G 0.752275 -6.8560e-06
12:132966867 T C 0.057586 2.5290e-05
12:132966897 G A 0.034348 -3.5210e-06
12:132967411 G A 1.668456 -1.6552e-06
12:132968140 A G 0.349560 1.9016e-05
12:132970007 T G 0.071876 7.8462e-07
12:132970130 T C 0.500926 8.0600e-06
12:132970416 T C 0.073514 6.7605e-06
12:132975717 G A 1.643862 2.2332e-06
12:132976058 T G 0.042433 -4.7434e-06
12:132976365 C T 0.031091 7.1909e-07
12:132980188 A G 0.101033 5.4473e-06
12:132981675 A G 0.072474 4.2451e-06
12:132982204 A G 1.112092 -3.7089e-06
12:132982565 A G 0.061608 -8.4846e-06
12:132983242 A C 0.273869 -1.1511e-06
12:132984214 T G 0.213403 -1.2118e-05
12:132984559 C T 0.665794 -9.0007e-06
12:132991957 A G 0.041423 -1.1327e-06
12:132993822 T C 0.100910 -9.6491e-06
12:132995784 C T 0.383303 -1.0436e-05
12:132999198 C T 1.409988 -3.5909e-05
12:133001501 C G 0.126184 6.8724e-06
12:133002065 A G 0.645497 -9.1256e-06
12:133002723 A G 0.041423 -9.6383e-06
12:133004255 G A 0.691099 -8.4007e-06
12:133005545 T C 0.078913 6.1272e-07
12:133007780 G A 0.471742 1.5385e-05
12:133011252 C A 0.172578 -1.3459e-05
12:133012587 G T 1.129955 6.3015e-06
12:133015038 T C 0.138264 -1.3393e-05
12:133018351 A G 1.008918 1.7852e-05
12:133019243 T C 0.027423 -1.0006e-05
12:133020006 A G 0.022405 5.2844e-06
12:133020240 C T 1.353306 -3.3934e-05
12:133020683 A G 0.598362 -1.1298e-05
12:133020800 A G 0.853219 -2.6581e-05
12:133021219 T C 0.260161 -2.1763e-05
12:133024182 G T 0.738251 -3.6723e-05
12:133024477 T C 0.050222 -8.3552e-06
12:133026304 T C 0.925275 -1.1034e-04
12:133028325 T C 0.246331 -1.3715e-05
12:133028672 A G 0.117365 -2.7690e-05
12:133030868 G C 0.600585 -3.0533e-05
12:133035112 T C 0.037769 1.6482e-05
12:133036993 C T 1.756913 5.2984e-06
12:133037983 A G 0.067248 -1.4311e-05
12:133038077 C T 0.526425 1.3915e-05
12:133038710 A G 0.414119 1.1552e-05
12:133041961 G A 0.174958 4.6783e-06
12:133044914 T C 1.366038 2.5795e-05
12:133051210 C T 0.561766 -2.1267e-05
12:133057104 T C 0.145077 -8.5553e-07
12:133058066 A G 1.296257 1.2340e-05
12:133058157 A G 1.028358 1.8405e-05
12:133069134 A G 0.659290 -3.0993e-05
12:133072330 G T 0.063505 -1.7360e-05
12:133074735 G A 1.979774 1.7889e-05
12:133076177 A G 0.093835 -2.8067e-05
12:133076439 A C 0.625612 -1.6622e-05
12:133084202 T G 0.244658 3.8974e-06
12:133090295 G T 0.035076 1.0762e-05
12:133090939 A G 0.065151 2.1182e-05
12:133093519 T G 0.051157 -2.4897e-06
12:133093580 T C 0.149120 1.8858e-05
12:133094111 T C 0.282780 1.0381e-04
12:133098165 G C 0.112973 1.8654e-05
12:133102822 A G 0.022384 -1.9726e-05
12:133106090 G T 1.866057 3.6591e-06
12:133107186 G T 0.101325 -9.9299e-06
12:133107745 T C 0.081113 4.1360e-06
12:133108036 A G 0.045894 -2.5488e-05
12:133126373 A C 0.060891 2.2142e-05
12:133133969 T C 0.060819 2.5283e-05
12:133140262 C T 1.005538 -1.4956e-05
12:133145017 A G 0.607110 -2.3708e-05
12:133155907 T C 0.754645 -3.1422e-05
12:133156187 A G 1.604856 -1.6266e-04
12:133156451 C T 1.420888 -9.7732e-05
12:133160398 A G 0.128194 8.3801e-06
12:133165554 G A 0.273563 1.0808e-05
12:133167429 C T 1.654493 -9.8774e-06
12:133168145 T C 1.004158 -2.4016e-05
12:133168250 T G 0.058270 -1.8280e-06
12:133170081 C T 1.958808 -9.4422e-06
12:133170821 T G 0.266441 1.0053e-05
12:133172565 C A 0.042253 2.5238e-05
12:133176926 C T 1.103793 -1.0708e-05
12:133179080 A G 0.039241 3.8796e-05
12:133179101 T C 1.109495 -1.0101e-05
12:133181399 C T 1.165191 5.5486e-06
12:133186519 T C 0.329280 2.3547e-05
12:133188055 G A 1.932078 -9.8941e-06
12:133190627 T C 0.071032 3.7785e-05
12:133196037 T C 0.035117 3.6658e-06
12:133197018 A G 1.184318 2.0014e-07
12:133202428 A G 0.604550 -3.3073e-05
12:133202816 T C 0.044323 -3.7824e-06
12:133206648 C T 1.348108 9.1517e-06
12:133208979 C T 1.172034 -4.8016e-07
12:133220526 C T 0.269222 1.3750e-05
12:133223685 C A 0.245590 9.1241e-06
12:133224267 T C 0.038942 2.1907e-05
12:133243621 G A 0.075218 1.2934e-04
12:133245032 T A 0.035566 1.3456e-06
12:133245680 G A 0.029952 1.9735e-05
12:133250442 G A 0.863310 -1.5965e-05
12:133251256 T C 0.028966 -3.2295e-06
12:133252556 C T 1.080957 -2.2289e-05
12:133253672 C T 0.092091 -2.5074e-05
12:133253974 T C 0.026593 -1.5755e-05
12:133255345 A C 0.176090 -2.1817e-05
12:133257837 A C 0.053683 -1.8330e-05
12:133262950 T C 0.037510 8.5860e-06
12:133266813 T G 0.049501 5.7180e-06
12:133272095 A G 0.039370 4.8131e-06
12:133272470 T G 0.216915 -5.8010e-06
12:133275050 C T 1.140644 1.7241e-05
12:133276316 T C 0.108176 1.6111e-06
12:133277983 C T 1.910064 1.6980e-05
12:133278075 T G 1.271384 4.0645e-06
12:133280973 T G 0.041848 -5.5279e-06
12:133284139 T C 0.045374 -4.1046e-06
12:133284266 A G 0.042977 2.4718e-05
12:133290082 T C 0.091724 3.8855e-05
12:133294371 G A 0.090925 3.6629e-05
12:133295353 T C 0.069095 -1.3604e-05
12:133301803 T C 0.034433 2.9849e-05
12:133305113 A C 0.132913 -1.5280e-05
12:133306589 T C 0.802484 2.8439e-06
12:133306710 T C 0.141790 1.0099e-06
12:133306808 T C 0.037575 8.7325e-06
12:133313337 A G 0.131281 -1.5842e-05
12:133313789 G C 1.193212 1.4027e-05
12:133318406 T G 0.157908 8.6769e-05
12:133318660 G T 1.379842 3.9520e-05
12:133322375 G A 0.045748 4.5251e-06
12:133324589 A G 0.054761 1.4500e-05
12:133325074 A G 0.083962 1.2942e-05
12:133327147 T C 0.043123 1.6296e-05
12:133327808 T C 0.799329 1.0785e-05
12:133331364 A G 0.092802 3.7627e-06
12:133331459 C G 0.128330 2.3252e-05
12:133331537 A G 0.779318 1.2855e-05
12:133337805 G A 1.483717 2.2205e-05
12:133340971 T C 0.158439 2.8213e-05
12:133341070 A G 0.364390 -5.9242e-06
12:133342381 T C 0.924096 -2.3556e-05
12:133342964 T C 0.390323 3.5087e-05
12:133345601 G A 0.035681 2.1103e-05
12:133346171 T C 0.138614 1.4426e-05
12:133346476 A G 0.055740 1.1649e-06
12:133349620 G C 1.710818 -3.0445e-05
12:133352533 T C 0.477369 -1.9543e-05
12:133354262 T C 0.089650 -1.5350e-05
12:133354313 C T 0.056471 -2.5851e-05
12:133356964 T C 0.079787 6.2152e-06
12:133357412 C T 0.477155 -3.1130e-06
12:133361224 G A 1.111388 -1.4095e-05
12:133361766 C T 1.432087 1.0087e-06
12:133363376 T G 1.588513 2.5939e-06
12:133365065 T C 0.035651 2.1226e-05
12:133365135 G T 0.491186 -1.2893e-06
12:133373504 A G 0.620308 -1.3794e-05
12:133378851 T C 1.114074 -1.3304e-05
12:133383758 A G 0.022901 -4.6741e-06
12:133384298 A G 0.062941 -1.8569e-05
12:133384516 C T 0.048114 -1.8261e-05
12:133384864 A G 0.622603 -8.4141e-06
12:133385188 T A 0.760156 2.5938e-05
12:133393323 T C 0.175047 3.4629e-05
12:133403307 A G 0.310200 3.6327e-05
12:133406374 A G 0.021466 6.5877e-06
12:133409739 T C 0.619118 -1.3431e-05
12:133415811 A G 0.032818 -4.7383e-06
12:133417866 A G 0.029510 1.2832e-05
12:133428242 A G 0.608973 -1.5134e-05
12:133432585 T C 0.059691 -2.7315e-06
12:133434503 C A 0.370332 -6.3594e-06
12:133440188 A G 0.038897 3.0745e-06
12:133440287 A G 0.067792 6.5908e-06
12:133442823 T C 0.052990 7.7046e-06
12:133444434 T C 0.103892 1.8233e-05
12:133446245 T C 0.023401 -1.4000e-05
12:133454294 T C 0.368609 -7.7638e-06
12:133455939 C T 0.039775 3.6916e-06
12:133460416 C T 0.380495 3.8948e-05
12:133462182 A G 0.617350 -1.1634e-05
12:133465751 T C 0.032978 -2.4709e-06
12:133479757 C T 0.278371 8.5207e-06
12:133484722 G A 0.602704 -4.7405e-06
12:133488642 G C 0.112653 -3.6476e-06
12:133490463 C T 1.002869 2.0094e-05
12:133498344 A G 0.395478 -1.3181e-05
12:133498521 A G 0.402978 3.1403e-05
12:133498766 G A 0.143343 -1.4848e-06
12:133499481 T C 0.975953 -7.0772e-07
12:133501738 C T 0.372403 -3.6808e-06
12:133519141 A G 0.478749 -2.2217e-05
12:133520195 A G 0.279898 4.7676e-06
12:133522929 G A 0.208350 -9.7770e-06
12:133525734 C T 0.766405 1.4377e-05
12:133688707 C T 0.371788 -6.3332e-06
12:133691341 C G 0.324003 -5.8978e-06
12:133693142 T C 1.208219 5.7269e-06
12:133694384 T C 0.590087 2.6062e-05
12:133697941 A G 0.034763 -1.2666e-05
12:133699101 A G 0.521618 -6.7544e-06
12:133704743 C T 0.141936 -3.7893e-05
12:133713440 A G 1.214729 6.9356e-06
12:133713835 T C 0.030479 -2.7117e-05
12:133716087 T C 0.050185 9.0432e-06
12:133727843 A G 0.058990 -1.2574e-05
12:133728600 A G 0.602258 2.3671e-05
12:133732512 G A 0.096038 -1.5739e-05
12:133732624 T C 0.694410 1.4631e-05
12:133733678 T A 0.047737 -1.7066e-06
12:133749633 C T 0.036008 -7.8642e-06
12:133758849 C T 0.553008 3.1045e-05
12:133760457 C A 0.035746 1.4255e-05
12:133765180 T C 0.055672 9.2951e-07
12:133777338 A G 0.058878 -1.5967e-05
12:133778796 T C 0.696892 1.5389e-05
12:133778887 A G 0.032207 -9.6008e-06
12:133780309 T G 0.360419 -5.2824e-06
12:133780851 C G 0.516661 -4.3851e-06
12:133803551 C G 0.434355 -7.5274e-06
12:133810935 T C 0.023064 -4.2143e-06
12:133831319 C T 0.663492 2.3963e-05
13:19022393 A G 0.295635 3.2323e-07
13:19121950 T G 0.864208 9.1620e-06
13:19168996 A C 0.022398 -1.1512e-05
13:19177014 A G 0.205737 -1.4489e-05
13:19199500 C T 1.875420 -1.5579e-05
13:19204676 G C 0.033852 1.0735e-05
13:19212262 C T 1.425039 -3.2209e-05
13:19215106 G C 1.529825 -2.4720e-05
13:19216865 T C 0.755519 -2.3853e-05
13:19237159 T C 1.482193 -3.4177e-05
13:19242479 T C 0.130764 1.5570e-05
13:19256191 G A 0.389324 1.8435e-05
13:19259939 C T 1.042389 -6.9059e-06
13:19260565 T G 0.651216 -2.3669e-05
13:19267289 A G 0.545012 -1.3054e-05
13:19273727 C T 0.191818 7.7551e-06
13:19281799 C T 0.949275 1.9933e-05
13:19287521 A C 0.190791 1.0260e-05
13:19311241 T C 0.170372 3.5067e-05
13:19311350 T C 0.172279 3.2441e-05
13:19315307 G A 0.147342 3.6834e-05
13:19319800 G C 0.080586 2.0855e-05
13:19325508 T C 0.633537 7.7019e-06
13:19327556 T C 0.455012 -4.6612e-08
13:19328656 G A 0.030887 -9.3877e-06
13:19385502 T C 0.150881 -6.3094e-07
13:19386548 T C 0.157504 -1.2227e-05
13:19404361 A G 0.063118 -8.3478e-06
13:19421095 A G 0.257972 -6.6980e-07
13:19426562 G T 0.123152 5.3040e-06
13:19444061 A G 0.344490 5.2403e-06
13:19448609 A C 0.098404 -1.8069e-05
13:19458371 T C 0.932361 2.8558e-05
13:19459139 T C 0.781650 -1.2054e-05
13:19486352 T G 0.098812 -1.3598e-05
13:19502787 G A 0.103783 -2.5494e-06
13:19503422 T G 0.063825 4.2700e-06
13:19504197 A G 1.911724 9.3898e-06
13:19509358 T C 0.791757 -2.3314e-05
13:19509431 C T 1.044813 2.8900e-05
13:19510349 C T 0.090241 -3.7387e-06
13:19510482 C T 0.069611 -2.3885e-05
13:19512697 C G 0.037218 1.9815e-06
13:19520922 A G 1.961949 1.7720e-05
13:19523949 C G 0.640465 1.5006e-06
13:19525105 T C 0.051878 2.5547e-06
13:19529548 A C 0.033152 -1.2390e-05
13:19533776 A G 0.190451 -2.1385e-06
13:19535694 A G 1.045058 1.7890e-05
13:19536105 A C 0.548908 1.9825e-05
13:19540816 G T 0.088028 8.1852e-06
13:19542317 C T 0.818776 2.8060e-05
13:19552402 A G 0.048645 -2.1696e-06
13:19552473 C A 0.081467 5.6636e-06
13:19555521 A G 1.212774 3.8357e-05
13:19566501 A G 1.160417 3.6124e-05
13:19567806 A G 0.033073 1.0496e-05
13:19590149 C T 0.052044 7.4857e-06
13:19590736 T C 0.034501 -1.0568e-05
13:19592526 C T 1.110753 1.8286e-05
13:19593396 T G 0.112680 -9.3297e-06
13:19596215 C T 1.272118 6.3855e-06
13:19597979 T C 0.037282 -7.0656e-06
13:19601782 T C 0.123121 -2.4568e-05
13:19615453 A G 0.114829 8.6594e-06
13:19619210 C G 0.060986 -2.1514e-05
13:19623713 G A 0.549194 -1.5240e-05
13:19624545 A G 0.216660 1.7861e-05
13:19627489 C T 1.939347 2.6062e-05
13:19632457 A G 0.033203 1.6961e-05
13:19633215 G A 0.158836 1.7417e-06
13:19633907 C T 0.956193 1.8520e-05
13:19633920 T C 0.120150 9.6710e-07
13:19634404 G A 0.037633 -1.0598e-05
13:19636980 A G 0.080844 -5.6147e-06
13:19639814 G C 1.218955 1.3596e-05
13:19644786 T C 0.047380 -2.1138e-05
13:19644927 C T 0.166255 -1.2897e-05
13:19645957 G A 0.094427 -4.6645e-06
13:19647684 A C 0.030503 -5.6547e-06
13:19650597 A G 0.067140 -6.5595e-06
13:19654587 C G 0.069985 -1.1034e-05
13:19654694 C A 0.380688 -6.6153e-05
13:19659081 A G 0.142568 -1.7827e-05
13:19660118 C T 0.360459 -7.1280e-05
13:19660702 T C 1.744194 -1.7754e-05
13:19661785 C T 0.112813 -1.7909e-05
13:19664258 C T 0.184947 -3.2787e-05
13:19664705 C T 0.125746 -7.2874e-06
13:19666481 G T 0.203476 -1.6903e-05
13:19671629 T C 0.113646 -1.4419e-05
13:19674842 C A 0.155827 -6.6448e-05
13:19675536 C T 0.397997 -6.3318e-05
13:19683890 T C 0.367242 -8.2945e-05
13:19685523 A G 0.029963 1.4463e-08
13:19688678 T C 0.042297 -1.0525e-05
13:19690076 A G 0.216307 -1.6950e-05
13:19696913 A G 1.515811 6.5272e-06
13:19703657 A G 0.162263 -2.8998e-05
13:19706472 A G 0.022711 -9.5398e-06
13:19720804 A G 0.231477 7.1447e-05
13:19724001 T C 0.045479 -3.1727e-06
13:19727092 T C 0.166316 -5.2067e-05
13:19732341 C T 0.800838 -4.2412e-05
13:19736368 G A 0.036089 -2.0894e-06
13:19739264 A G 0.138930 3.5117e-06
13:19745579 C T 1.930239 -1.0812e-05
13:19746331 T C 0.192376 -4.2719e-05
13:19747375 A G 0.031061 1.8511e-06
13:19747678 G A 0.736810 -4.3892e-05
13:19751245 C T 0.029272 -1.5134e-05
13:19751932 T C 0.382742 -1.5730e-06
13:19752789 G A 0.040988 7.1488e-06
13:19753449 G A 0.128629 -1.3068e-05
13:19753484 G C 0.037384 -4.8950e-06
13:19754551 G A 0.222634 -1.9581e-05
13:19756063 C T 0.131798 -3.2734e-05
13:19756094 A G 0.088232 -1.5419e-05
13:19761432 C T 0.131220 -2.4484e-05
13:19762399 C G 0.134545 -1.2268e-06
13:19764874 G A 0.087029 -2.7498e-05
13:19767538 A C 0.026172 6.9388e-06
13:19771298 T C 0.029966 1.0708e-05
13:19772942 T C 1.061112 3.3921e-05
13:19775784 T C 0.038731 2.4031e-05
13:19781745 C T 0.315731 -4.4805e-08
13:19799682 G A 0.037636 3.9515e-06
13:19807373 G A 1.883393 3.4562e-05
13:19807558 T C 1.554440 2.2093e-05
13:19809417 C A 0.078488 -1.2905e-05
13:19812124 A G 1.045326 2.1495e-05
13:19816695 T C 0.130502 -1.7443e-05
13:19823262 T C 0.162501 3.1811e-05
13:19835713 A G 1.106255 2.2263e-05
13:19868583 A C 0.719382 -1.6563e-05
13:19869324 G A 0.056638 -3.3480e-05
13:19884488 C T 0.590185 -1.4383e-06
13:19886468 T G 1.228876 1.9443e-05
13:19894041 A G 0.048968 -1.0145e-05
13:19894363 A G 0.122713 -2.4189e-06
13:19908867 A G 0.028052 -1.6192e-06
13:19921166 T C 0.048352 5.8777e-07
13:19923740 A G 0.122802 -4.4925e-06
13:19930016 C T 0.048512 -3.1497e-06
13:19934191 C T 0.179303 -2.4820e-05
13:19938842 G A 0.109056 -6.0221e-06
13:19939951 G A 0.747587 -1.3397e-05
13:19942440 T C 0.065613 1.2804e-05
13:19945944 T C 0.114907 -5.5599e-06
13:19950211 T C 0.111137 2.2767e-05
13:19954046 T C 1.415367 -6.2732e-07
13:19957226 G A 0.036385 -1.3589e-05
13:19959364 A G 1.418202 -1.7530e-05
13:19960452 A G 0.034709 -1.9799e-06
13:19969056 C T 0.476145 -6.3219e-06
13:19972233 T G 1.524732 2.3760e-06
13:19972706 G C 0.310941 -9.7582e-06
13:19973449 C T 0.046921 -2.7241e-05
13:19973805 A G 0.037167 1.5215e-05
13:19993564 T C 0.719025 1.3180e-06
13:20004762 C T 1.546678 1.4034e-05
13:20045420 G T 0.166649 -2.1257e-05
13:20084573 A G 1.954357 -1.3207e-05
13:20094267 T G 0.066103 -2.2636e-05
13:20102803 T C 1.716812 1.4113e-06
13:20138421 T C 1.515957 1.4274e-05
13:20142224 A G 0.037935 -1.0281e-05
13:20147008 A C 0.033709 -1.8813e-05
13:20149108 C T 0.524909 -1.1101e-05
13:20160344 A G 0.022643 2.5906e-06
13:20165993 A G 0.060092 -2.3995e-05
13:20179268 T G 0.055716 -8.2832e-06
13:20180260 T C 0.071689 -1.1705e-05
13:20206996 G A 0.185107 -3.8922e-05
13:20207264 C T 0.044381 -2.3301e-05
13:20210611 C T 0.077941 -2.5664e-05
13:20212806 G A 0.030833 -1.3457e-05
13:20216720 A G 1.576590 1.3868e-05
13:20216910 C T 0.192967 -4.8853e-05
13:20224118 T C 0.051888 -3.1465e-05
13:20224202 T G 0.077455 3.5968e-06
13:20231374 A G 1.383490 2.3136e-05
13:20240461 G T 0.024176 2.8984e-06
13:20242821 C T 0.071243 -5.7749e-06
13:20247697 A G 0.143384 -2.2002e-05
13:20247798 C T 1.585453 3.0797e-05
13:20252847 G A 0.312671 5.0447e-06
13:20261819 G A 0.121836 -3.5084e-05
13:20261939 A C 1.967069 -4.2249e-06
13:20262481 T C 0.089096 1.8513e-05
13:20267157 G A 0.041301 -2.0750e-06
13:20267733 C T 0.343797 -4.1670e-06
13:20270158 T C 1.709489 7.5386e-06
13:20287516 G A 0.063036 -8.5625e-06
13:20307226 A G 0.067537 -3.4090e-06
13:20310307 T G 0.143697 -2.5350e-05
13:20312298 G A 0.040094 1.1534e-05
13:20325337 A G 0.033019 1.3187e-06
13:20330988 T C 0.341689 -1.6532e-06
13:20336230 G T 0.082347 5.2865e-06
13:20336974 A G 0.181853 5.9457e-05
13:20365845 A G 0.052697 -1.5477e-05
13:20377448 C T 1.540160 3.5141e-05
13:20392141 T C 0.061023 -1.8988e-05
13:20394008 G A 0.038061 -1.1149e-05
13:20398742 T C 1.738329 1.1124e-05
13:20403348 T C 0.173085 2.9070e-06
13:20407353 T C 1.599667 2.9053e-05
13:20411701 T C 0.139889 -2.9131e-05
13:20427358 A G 0.133657 -3.0445e-05
13:20427586 T C 0.062448 -1.0267e-05
13:20446865 A G 0.259053 -1.1597e-05
13:20461245 C T 0.127245 4.8872e-05
13:20474838 T C 1.555130 3.1273e-05
13:20475269 A G 0.133355 -3.3498e-05
13:20485489 G A 1.728667 1.8652e-06
13:20488237 A G 0.044497 6.4489e-06
13:20491046 G A 1.560893 3.4446e-06
13:20493020 A G 1.514845 3.4941e-05
13:20493667 C T 0.050005 7.9349e-06
13:20494558 G A 0.860811 4.0001e-05
13:20499700 T C 0.084377 -1.5758e-06
13:20508699 G A 0.925955 -9.7984e-05
13:20509203 G A 0.815611 -8.4782e-05
13:20526761 C T 1.909861 2.8206e-05
13:20538578 A G 0.045143 5.7409e-06
13:20542865 G A 0.022826 1.4825e-05
13:20544107 G A 0.024860 -8.4000e-06
13:20546048 A G 0.045653 3.9125e-06
13:20546676 G C 0.028355 4.9591e-06
13:20572007 G T 0.282858 3.2174e-06
13:20581132 G A 1.742749 2.1608e-05
13:20586853 A C 0.097249 -7.4790e-06
13:20588537 C T 0.059137 1.8593e-05
13:20596565 G A 0.521077 -5.2152e-06
13:20608648 C A 0.128986 3.9943e-06
13:20609200 C G 0.188343 -1.2583e-05
13:20622817 G A 0.034512 -2.0438e-05
13:20628533 C T 0.025077 1.8013e-05
13:20632893 T C 0.061523 5.6005e-06
13:20658553 A G 1.892858 1.5560e-05
13:20661930 C T 0.048471 -5.5433e-06
13:20671255 C T 0.643753 -4.3387e-05
13:20673022 A C 0.026964 5.6760e-06
13:20676866 G T 0.722153 8.6665e-05
13:20678513 C T 0.069639 -7.5138e-06
13:20687171 T C 0.029687 -5.1499e-06
13:20687495 T C 1.383942 -2.6642e-05
13:20688035 G A 0.826266 -1.3910e-05
13:20688150 G A 0.466530 -1.5945e-05
13:20691844 G A 0.743939 -2.4839e-05
13:20692349 A G 1.203938 -5.3283e-05
13:20693443 T C 0.372393 1.0951e-04
13:20696171 C A 1.381348 -1.0615e-05
13:20696886 A G 0.746941 -5.4083e-06
13:20697363 A G 0.143388 -1.3620e-05
13:20698380 G A 1.649791 -3.7594e-05
13:20698738 G A 0.268657 -2.1345e-05
13:20703831 A G 0.248836 -5.9165e-06
13:20706747 G A 0.294442 7.0945e-06
13:20707144 C T 0.461849 4.8302e-06
13:20708886 A G 1.475448 1.8789e-05
13:20708994 T C 0.047570 3.4698e-07
13:20709546 T G 0.197577 -5.6453e-06
13:20713651 G A 0.230630 1.2098e-05
13:20715877 T C 0.428983 2.3839e-06
13:20716411 T C 0.411263 -1.2688e-05
13:20716885 A G 0.070132 2.6478e-05
13:20719866 A G 1.279853 1.4139e-05
13:20721985 C T 0.211098 1.4976e-05
13:20722322 A C 0.095943 -4.1924e-06
13:20723698 T C 0.899403 -2.6898e-05
13:20727210 A G 0.379158 -6.8258e-06
13:20728013 C T 0.731009 -3.3174e-05
13:20733872 C T 0.068173 3.7727e-05
13:20736316 C T 0.103484 -1.0115e-05
13:20745581 A G 1.527748 -1.7993e-05
13:20746699 C T 0.100696 1.1412e-05
13:20746968 A G 0.390266 -6.3086e-05
13:20747839 G A 0.243335 -1.1305e-05
13:20749741 A G 0.121938 -9.3745e-06
13:20750262 C A 0.072420 8.2834e-06
13:20752120 A G 0.105823 2.3645e-07
13:20753801 G A 0.049229 -1.1769e-05
13:20754588 A G 0.120751 4.0206e-06
13:20758460 A G 1.804809 2.8347e-06
13:20758924 T C 0.059575 2.4606e-06
13:20759623 G T 0.043123 -9.3974e-06
13:20762872 C T 0.130958 -1.1598e-06
13:20763620 G A 0.029167 2.0168e-05
13:20764074 T G 1.923545 3.7766e-06
13:20764326 T C 0.038615 9.4801e-06
13:20765434 A G 0.272101 2.7958e-06
13:20765601 T C 0.488164 1.1780e-05
13:20767957 T G 1.595020 2.8874e-06
13:20778208 T C 0.084445 -1.9448e-05
13:20784018 T C 1.634339 1.4097e-05
13:20791688 C T 0.205047 -1.3559e-05
13:20794956 G T 1.108461 -2.7151e-05
13:20801005 C A 0.115798 2.7306e-06
13:20801474 G A 0.195051 -1.1969e-05
13:20803087 G A 0.051327 3.3792e-05
13:20807243 G C 1.444333 1.7444e-05
13:20810296 T C 0.262538 1.6936e-05
13:20814781 C T 0.063872 9.4225e-06
13:20815777 A G 0.032349 -1.0258e-05
13:20820622 T G 0.256003 1.8356e-05
13:20823807 T C 1.445798 1.0458e-05
13:20829582 C T 0.357478 1.2926e-05
13:20831472 G A 0.052752 5.2091e-06
13:20834090 T C 0.256564 1.7680e-05
13:20836418 C T 0.038200 -4.8673e-06
13:20836930 G A 1.969606 5.5680e-06
13:20836940 C T 0.051908 -1.4146e-05
13:20838486 C T 0.239582 2.1210e-05
13:20840297 T C 0.022792 -1.6599e-06
13:20842465 T C 1.964961 1.1895e-05
13:20844536 A G 0.251067 2.2875e-05
13:20847602 C G 1.677469 -1.0912e-05
13:20850011 G A 0.117596 9.9387e-06
13:20854763 G A 1.666154 -1.0348e-05
13:20856460 T C 0.244702 1.8529e-05
13:20858880 C T 0.868661 -1.8103e-06
13:20861005 A G 0.093641 2.3148e-05
13:20861130 T C 0.062604 6.3278e-06
13:20862086 A G 0.055091 -2.3562e-06
13:20865048 A G 0.680624 -1.2940e-05
13:20869865 C A 0.822012 1.2790e-05
13:20870152 G A 0.038350 3.2146e-06
13:20870391 A C 0.134303 2.2671e-05
13:20870528 C T 0.069156 -5.5473e-06
13:20871295 A G 1.237535 4.3421e-06
13:20877128 A C 0.079892 -2.1898e-05
13:20877547 C T 0.149293 2.3746e-05
13:20880080 G T 0.042335 -8.1296e-06
13:20880173 T C 0.026682 -1.7847e-06
13:20881859 G A 0.718641 -6.4633e-06
13:20882649 G A 0.466979 -1.2269e-06
13:20900169 A G 1.080154 1.2088e-05
13:20902676 G A 1.521295 9.9354e-06
13:20905801 T C 0.117396 -3.0236e-06
13:20912067 G A 0.132222 -3.9184e-05
13:20917309 A G 0.989991 1.0581e-05
13:20918736 C T 1.813319 -2.7470e-05
13:20920373 T G 0.941924 1.7128e-05
13:20923983 A G 0.026138 -1.5805e-06
13:20924535 T C 1.458891 4.7684e-06
13:20924631 G A 0.065987 -2.1243e-05
13:20925015 G T 1.242693 4.6579e-06
13:20926341 A C 1.338595 1.4034e-06
13:20926553 T C 0.421697 -1.6111e-05
13:20930005 G A 0.074888 1.3919e-05
13:20933064 A G 1.717196 -1.2220e-05
13:20933834 G A 0.047982 -2.2100e-05
13:20938795 A G 0.280458 4.0535e-06
13:20939136 G A 0.045779 -2.0214e-05
13:20941489 A G 0.040118 -2.4962e-05
13:20942316 C T 1.572343 6.8495e-06
13:20945625 G A 0.212152 3.0030e-05
13:20946791 T C 0.054091 1.2515e-05
13:20949225 G A 1.330415 3.2982e-06
13:20950092 A G 0.195058 1.6359e-06
13:20952699 A C 0.029412 -5.7321e-06
13:20954344 G C 0.038819 -6.1609e-06
13:20954973 C T 0.918006 -2.2448e-06
13:20956043 T C 0.322120 3.2950e-06
13:20956834 A G 1.026689 8.9074e-06
13:20959098 G T 0.036524 1.1862e-05
13:20961323 T C 1.007259 1.3576e-05
13:20963670 A G 0.311097 -3.2736e-05
13:20964298 C G 1.071998 2.3227e-05
13:20967603 G A 1.030486 -5.6656e-06
13:20969210 T C 1.037174 -3.6334e-06
13:20974586 T C 0.420303 -9.9097e-06
13:20975390 T C 1.513339 6.0874e-06
13:20977597 A G 0.071005 2.4026e-05
13:20981386 A G 1.514580 7.5530e-06
13:20984808 C G 1.515457 7.0701e-06
13:20987677 T C 0.058657 8.5648e-06
13:20990323 G A 1.535778 4.4988e-06
13:20990644 A C 0.023993 5.7190e-06
13:20996715 G A 0.131838 1.0044e-05
13:20998937 G A 1.621321 3.5851e-06
13:20999808 T C 0.032081 -9.7565e-06
13:21006781 T C 1.037221 -8.7503e-06
13:21008995 C T 0.086661 -1.3376e-05
13:21009654 A G 0.623143 1.8195e-05
13:21012107 C T 1.341295 -2.4190e-05
13:21012562 G A 0.462216 -9.9165e-06
13:21013176 A G 0.084768 2.5523e-08
13:21018681 T C 1.578170 5.7618e-06
13:21020682 C T 0.110226 1.9837e-05
13:21020918 G T 0.609962 2.4116e-05
13:21034126 C T 0.065181 1.5098e-06
13:21034990 A G 0.398041 -4.7545e-05
13:21037992 T C 0.038959 -5.4625e-07
13:21038647 C T 0.668242 3.3940e-05
13:21039517 C A 0.883321 -3.0446e-06
13:21042270 G A 1.642736 2.9523e-05
13:21043496 G C 0.045592 -4.5142e-05
13:21048488 A G 1.343008 2.1201e-05
13:21051639 T C 0.031006 4.8293e-07
13:21052496 T C 0.027426 1.7826e-05
13:21054990 C T 1.394937 1.6846e-05
13:21060542 C G 0.487014 -2.5437e-05
13:21060669 T C 1.464535 7.6123e-06
13:21067080 G A 0.474163 -4.9076e-08
13:21067941 A G 1.188228 1.5492e-05
13:21081593 C T 0.790931 1.9554e-05
13:21085644 G A 1.898087 -2.4313e-05
13:21086373 G A 1.888615 -2.3491e-05
13:21086599 A G 0.281699 -8.9540e-06
13:21087533 T C 0.166720 -7.9615e-06
13:21093078 G T 0.127993 4.5384e-06
13:21093840 A G 1.951791 1.0036e-06
13:21095594 T C 0.025237 -8.5997e-06
13:21100414 G T 0.366528 -1.1629e-06
13:21112935 A G 1.577609 2.7782e-06
13:21120780 T C 0.060197 -3.0145e-06
13:21121468 T A 0.098187 -1.0002e-05
13:21121844 T C 0.191250 1.5038e-05
13:21121976 A G 0.051079 -1.0380e-05
13:21122864 T C 0.038928 7.2293e-06
13:21146232 G A 1.206257 -2.2992e-05
13:21147044 T C 1.049736 -2.2895e-05
13:21159200 A G 0.412225 -5.3908e-06
13:21159455 G A 0.079447 -2.5783e-05
13:21168412 G A 0.080668 8.8146e-06
13:21189941 A G 0.286370 5.1624e-05
13:21193746 C T 0.057110 -8.1693e-06
13:21195977 T G 0.021568 1.1313e-05
13:21205192 A G 1.463515 -3.0385e-05
13:21209512 A G 0.413323 -5.7849e-06
13:21212368 T C 0.056957 -3.4856e-06
13:21228420 T C 0.040349 8.8149e-06
13:21232093 A G 0.097170 2.9155e-06
13:21232683 A G 0.080916 -1.6350e-05
13:21236145 A G 0.020722 1.0040e-06
13:21242275 A G 0.022041 2.3126e-05
13:21251171 G A 0.082996 1.1394e-05
13:21254366 T C 0.196306 2.0890e-05
13:21261267 C T 0.369958 3.3484e-05
13:21270201 T C 1.446903 4.4983e-06
13:21277375 A G 0.039071 1.1386e-05
13:21280034 G A 1.489918 1.0743e-05
13:21280525 A G 0.036990 3.1113e-06
13:21284079 A G 0.021086 -1.5344e-05
13:21302225 T C 0.080164 8.3017e-06
13:21309266 A G 0.282440 -8.1362e-06
13:21311695 A G 0.368595 1.1672e-05
13:21312825 T A 0.027688 6.2356e-06
13:21312992 G A 1.668687 1.0404e-05
13:21321459 G T 0.027114 6.8732e-06
13:21329972 A G 0.184162 2.4453e-05
13:21338827 A G 0.308748 -1.5524e-06
13:21348952 T C 0.027076 9.9533e-06
13:21361028 A G 0.032278 5.2609e-06
13:21374333 G A 0.279431 -8.5099e-06
13:21389459 T C 0.025349 2.5811e-06
13:21406933 C T 0.088419 -3.1552e-05
13:21424258 T C 0.974804 1.6017e-05
13:21424404 A G 1.629974 1.9740e-05
13:21429776 C T 0.053438 1.5012e-05
13:21429874 C T 0.069254 -2.4933e-05
13:21456501 G A 0.026903 8.7182e-06
13:21467112 A G 0.023670 -6.2543e-06
13:21467197 T C 0.984925 1.3951e-05
13:21473399 T C 0.109716 4.0918e-06
13:21483158 G T 0.125484 1.7880e-05
13:21483892 A G 0.557387 -3.0634e-05
13:21487599 T G 0.453373 9.0220e-06
13:21495509 C G 0.438750 1.8870e-05
13:21498318 T C 1.229624 8.6549e-06
13:21501256 G A 0.193793 -1.2214e-05
13:21507690 C T 1.913957 -5.1277e-06
13:21512594 T G 0.543870 2.6807e-05
13:21518361 A G 0.076867 -1.3230e-06
13:21519081 T C 1.614134 -6.6515e-06
13:21520092 A G 0.166493 2.9833e-05
13:21520471 G A 1.595924 3.8621e-06
13:21520609 C T 0.187113 1.4196e-06
13:21526255 A G 1.336950 -1.5699e-05
13:21529215 C A 1.382633 -2.3360e-05
13:21534856 T A 1.721453 -8.4589e-06
13:21534901 T C 0.427286 1.5022e-05
13:21539147 G A 0.140107 1.7875e-05
13:21544585 T C 0.967097 1.2308e-05
13:21546891 T C 0.058786 9.1649e-06
13:21554393 C A 1.887833 -4.1307e-07
13:21554784 A G 0.663030 -1.5773e-05
13:21555060 T C 1.713191 1.9577e-06
13:21555544 G C 0.992432 1.0471e-05
13:21558645 A G 0.055455 2.7108e-06
13:21562832 T C 1.770896 1.0718e-05
13:21564287 C T 0.059375 1.6769e-05
13:21573501 A G 0.059222 1.0900e-05
13:21578150 C T 0.088351 2.2207e-06
13:21582920 T C 0.119966 2.5218e-05
13:21593431 A G 0.513594 -1.4164e-05
13:21594699 T C 1.382208 3.0419e-06
13:21595673 A G 0.061323 9.2401e-07
13:21600231 T C 0.028695 -3.6109e-06
13:21605560 G A 0.060619 1.6067e-05
13:21608971 G A 1.449667 4.5486e-06
13:21609764 A G 0.049682 -2.6626e-05
13:21609837 C T 0.125406 -1.0853e-05
13:21618185 G A 1.695787 -7.0358e-06
13:21620872 T C 0.057246 -3.7151e-07
13:21621558 T C 1.636182 -1.2891e-05
13:21625226 A C 0.193742 -1.6357e-05
13:21630136 A G 0.452676 5.4360e-06
13:21639469 G A 0.090248 6.6942e-06
13:21645906 G C 0.166119 1.9878e-05
13:21651036 G A 1.315888 -3.3418e-06
13:21654579 A G 0.055648 1.6883e-06
13:21654589 A G 0.091516 3.5172e-05
13:21663732 A G 1.169056 1.9721e-06
13:21667280 T C 0.194735 1.1311e-05
13:21667784 A G 0.040638 -1.2371e-05
13:21667964 T C 0.085682 -5.1383e-06
13:21669598 T C 0.065436 3.0138e-06
13:21670401 C T 0.097507 -2.6952e-06
13:21676128 A G 0.056332 4.8561e-06
13:21676454 G A 0.039829 -1.9393e-05
13:21676586 G C 0.276939 -5.1232e-05
13:21678894 G A 1.362455 2.9130e-05
13:21681963 A G 0.074307 -1.0712e-05
13:21683039 T C 0.099112 -8.4943e-06
13:21683287 T C 0.057586 5.3859e-06
13:21687123 G A 1.170243 -1.2864e-06
13:21687412 C T 0.230273 1.5817e-07
13:21688377 T C 0.028698 -4.0737e-06
13:21688465 T G 0.031435 1.2639e-05
13:21688974 C G 0.191808 -8.7079e-06
13:21689938 A G 1.217986 -3.3677e-06
13:21690000 A G 0.053364 -2.3591e-05
13:21690365 A G 0.082106 1.3002e-06
13:21690477 C G 0.538389 1.5216e-05
13:21690867 A G 0.065341 -3.1262e-07
13:21691101 G A 0.527190 2.9763e-06
13:21692404 C T 1.116655 -4.2817e-06
13:21694356 T C 0.030428 -2.3919e-05
13:21694661 A G 0.039826 1.7566e-05
13:21696983 C T 0.129254 2.3804e-05
13:21697825 A G 0.246293 -3.1893e-07
13:21700503 A C 0.899352 -2.2757e-05
13:21704356 T G 0.922695 7.8943e-06
13:21707810 T C 0.276157 -9.2441e-06
13:21714267 C G 0.126460 -1.3781e-05
13:21726635 C T 0.214359 -6.3087e-06
13:21732432 T C 1.744949 -1.0019e-05
13:21734691 A G 1.892161 1.1261e-06
13:21734949 G T 0.949186 8.1358e-07
13:21735998 C T 0.262395 3.4086e-06
13:21741482 G A 0.098850 2.5687e-05
13:21747864 A C 0.069125 8.0523e-06
13:21747869 C T 1.898947 -1.2477e-06
13:21751164 T C 0.028280 -4.3312e-06
13:21777768 C A 0.115995 -7.8337e-06
13:21779035 C A 1.899692 -4.9241e-07
13:21779096 G T 0.478508 1.5370e-05
13:21787832 T C 0.817307 3.7161e-06
13:21788862 T C 0.028246 1.7358e-05
13:21796971 G A 0.253617 -1.0909e-05
13:21797762 G A 0.049654 9.0044e-06
13:21799667 A G 1.764613 -6.2830e-06
13:21799768 T G 1.552118 1.0124e-05
13:21801501 A G 0.628610 7.3935e-06
13:21803104 C A 0.456181 2.3359e-06
13:21805468 T C 0.714286 2.0159e-05
13:21807268 T C 0.106112 1.4942e-05
13:21807445 T C 0.030765 -2.8596e-06
13:21809970 C T 1.843731 -3.1046e-06
13:21816602 C T 0.687556 1.7722e-05
13:21827641 G A 0.302132 -3.0568e-05
13:21827793 T C 0.442721 1.5543e-05
13:21834901 C T 0.048175 -6.6060e-06
13:21840941 G A 0.194507 2.5472e-05
13:21855213 A C 0.324540 -5.4811e-05
13:21858670 T C 0.646945 -1.7296e-05
13:21861226 A G 1.171395 -9.2066e-06
13:21863577 A G 0.024333 8.0838e-07
13:21867942 T C 0.301901 1.8615e-05
13:21870166 G A 0.791288 -1.7084e-05
13:21883882 T C 0.316653 1.3568e-05
13:21889774 T C 0.517722 3.6568e-05
13:21896549 A G 1.118416 -5.9918e-06
13:21899209 C T 1.111130 -2.0960e-06
13:21901534 T C 0.524956 3.7238e-05
13:21903440 C T 0.245851 -6.0043e-06
13:21904115 C T 0.445781 7.5565e-06
13:21904478 G A 0.670935 4.0157e-06
13:21907126 A G 0.847079 -1.8917e-05
13:21915114 G A 0.513387 9.7844e-06
13:21916512 G A 0.638436 -6.6701e-06
13:21921501 T G 1.812428 7.7519e-06
13:21922795 C T 0.458490 2.9847e-05
13:21926900 T C 1.167220 4.9398e-06
13:21929336 A G 1.146345 -4.1365e-06
13:21934340 A G 0.043049 1.0880e-05
13:21937611 A C 0.029344 -4.0318e-06
13:21955635 T C 0.063743 8.7552e-06
13:21962773 G A 1.194735 9.1443e-06
13:21963934 C T 0.264975 4.8480e-06
13:21964620 T C 0.060704 1.0310e-05
13:21968268 A C 0.055305 -4.6876e-06
13:21970107 T C 0.402869 -1.9119e-05
13:21976837 C T 0.192858 -1.6258e-05
13:21989385 C T 0.653306 1.8082e-05
13:21993739 T C 0.537512 -7.2762e-06
13:21994556 A G 0.046326 2.7760e-05
13:21994849 T C 0.056250 1.6587e-05
13:22007076 A G 0.192025 -1.6553e-05
13:22010086 G A 1.379702 4.6916e-06
13:22011562 T C 0.521747 -4.0707e-06
13:22019654 G A 0.079790 -3.2705e-05
13:22030993 T C 1.784186 -1.7401e-05
13:22033783 G A 0.855426 1.3894e-05
13:22039315 T C 0.031615 1.0953e-05
13:22047405 T C 0.757327 1.9306e-05
13:22049325 G A 1.630932 2.0102e-05
13:22063447 A C 0.256139 7.1960e-07
13:22066172 A C 0.023404 5.3519e-10
13:22082960 G T 0.023996 4.7006e-06
13:22100890 C T 0.356553 -3.2447e-05
13:22102655 G C 0.299912 -3.1751e-05
13:22104766 C T 0.094297 -1.5724e-06
13:22110965 G T 0.058712 1.2728e-05
13:22111054 T C 0.041372 1.2313e-05
13:22111521 A C 0.782408 2.2325e-05
13:22125178 T C 0.033587 1.8043e-05
13:22140382 G A 0.333614 -2.3442e-05
13:22153280 G A 1.118341 5.2016e-06
13:22160494 A G 0.584746 -1.3811e-05
13:22178764 G A 0.046156 -1.4456e-05
13:22181307 A G 0.275930 -4.3175e-05
13:22182573 A G 0.713065 3.2908e-05
13:22183553 G C 0.697276 8.1488e-05
13:22186030 A G 1.829356 1.2679e-05
13:22188074 A G 0.357672 -1.6462e-05
13:22188468 T G 0.031822 -1.7987e-05
13:22193104 C T 0.398602 -2.3042e-05
13:22196537 G A 0.387158 -9.5528e-06
13:22197063 C T 0.343651 -1.7050e-05
13:22197910 C T 0.796201 -3.0742e-05
13:22204233 A G 0.163776 -2.8225e-05
13:22209012 A G 0.288254 4.9150e-06
13:22217576 T C 1.015836 -1.8632e-05
13:22219046 A G 0.214056 -1.6365e-05
13:22219470 T C 0.062900 -5.3836e-06
13:22222662 T C 0.222862 -7.4729e-06
13:22233373 T C 1.220081 -6.1269e-06
13:22235014 G A 0.317156 1.0114e-05
13:22235525 C T 0.107659 4.4779e-05
13:22235632 G C 0.156657 -1.7492e-05
13:22239305 A G 0.140651 -1.2356e-05
13:22241354 C T 1.755760 -7.0431e-07
13:22243370 C A 0.896890 -2.9902e-05
13:22247014 C A 0.087447 1.0167e-05
13:22248941 A G 0.057923 -1.4943e-05
13:22251383 C A 0.691653 -2.0449e-05
13:22259641 G A 0.780416 -2.3101e-05
13:22267406 C T 1.726991 -4.4626e-06
13:22270139 T C 0.040132 -1.1721e-05
13:22274442 C T 0.916337 1.3129e-05
13:22275946 T A 0.270055 7.6541e-06
13:22276070 T C 0.097762 -7.5205e-06
13:22279516 A G 1.101182 -2.1232e-05
13:22280806 G C 0.080375 8.7179e-06
13:22286754 T A 0.039469 -5.8136e-06
13:22294708 C T 0.087297 9.7687e-06
13:22299883 G A 0.420041 -2.2092e-05
13:22305099 T C 0.416805 9.2954e-07
13:22305783 T C 0.030942 -2.5262e-05
13:22313165 C T 0.386254 7.8236e-07
13:22314146 C T 0.743426 2.2091e-05
13:22321690 T C 0.969840 2.3076e-05
13:22323392 A G 0.099863 9.8152e-06
13:22323683 G T 0.043287 -5.3840e-06
13:22324655 C T 0.069095 -3.5467e-05
13:22328512 C G 0.041893 -9.4552e-06
13:22336209 T C 0.923307 1.8319e-05
13:22336428 T C 0.065613 -3.6410e-06
13:22340878 A G 0.758191 2.4852e-05
13:22341951 G A 0.075881 -7.8689e-06
13:22343943 T C 1.328375 3.5870e-05
13:22345028 C G 0.072664 1.8388e-05
13:22349783 C T 0.194888 -1.9466e-05
13:22358238 C T 1.613008 7.2034e-07
13:22359236 T C 0.256704 -1.1517e-05
13:22364234 C T 0.551169 -1.8060e-05
13:22365310 G A 0.219414 3.5000e-05
13:22365974 G A 1.780436 2.7562e-05
13:22368864 G A 1.415829 3.1319e-05
13:22370456 T C 0.227149 2.5778e-05
13:22370489 A G 0.027066 3.1631e-06
13:22372116 T C 0.095844 8.5750e-06
13:22375647 G A 0.390820 -1.5146e-05
13:22375922 C A 0.290212 3.6079e-05
13:22376082 G A 0.583637 -2.2438e-05
13:22376303 G A 0.040879 -3.1206e-05
13:22379480 G T 0.834078 9.4080e-06
13:22380035 G A 0.118661 1.7509e-05
13:22383905 C T 0.179912 -1.3252e-05
13:22384658 G A 0.041454 2.7102e-06
13:22385504 T G 0.055074 -8.2396e-06
13:22385583 T G 0.027137 4.8860e-06
13:22386787 C T 0.081538 -6.2290e-07
13:22387359 C T 0.625095 -2.3692e-05
13:22388266 C A 0.182387 -2.8555e-05
13:22389021 A G 0.346031 3.7583e-06
13:22391861 C A 0.103589 -1.0650e-05
13:22402927 G T 0.399061 2.4476e-06
13:22407458 A G 0.024278 1.2351e-05
13:22407840 T C 0.375606 9.6486e-06
13:22419282 A C 1.269450 -1.3161e-06
13:22420129 T C 0.248673 6.4283e-06
13:22421262 C T 0.052786 1.2139e-05
13:22422224 G A 0.039152 8.7821e-06
13:22423925 T C 0.932235 -5.2538e-06
13:22425082 C A 1.015711 1.2260e-06
13:22425690 A G 0.166319 2.1477e-06
13:22426354 G A 0.057148 -1.6243e-05
13:22427787 C T 0.247228 1.0859e-05
13:22440620 A G 0.197513 7.0427e-06
13:22445361 T C 0.027185 -9.0198e-06
13:22445548 T C 0.087416 -2.0281e-05
13:22451371 C T 0.564853 9.6207e-06
13:22452355 A G 0.025237 6.6901e-06
13:22455199 A G 0.057766 -2.2890e-06
13:22455566 C A 0.203751 -7.2774e-06
13:22455893 C T 0.049138 -1.8067e-05
13:22458190 T G 0.670802 6.5542e-07
13:22458709 G A 0.028042 1.5889e-05
13:22460282 T C 1.803725 2.7127e-06
13:22460805 C T 0.212231 3.7818e-06
13:22467697 T C 0.102709 1.2209e-05
13:22467989 A G 0.973206 9.5600e-07
13:22469240 A G 0.077060 -6.3580e-06
13:22469526 G A 0.471926 -3.1998e-05
13:22471401 A C 0.587483 5.3162e-06
13:22472526 C A 0.082922 2.4176e-05
13:22477858 T C 0.078536 -4.1213e-06
13:22479008 T C 0.076323 5.2575e-06
13:22479031 T C 0.099615 -1.7301e-05
13:22479690 T C 0.303533 -1.2457e-05
13:22481001 T C 0.165548 -3.0382e-06
13:22482827 C T 0.034675 -6.7291e-06
13:22483451 T C 0.300786 -2.1858e-05
13:22484207 A C 0.179300 -2.0837e-05
13:22484460 G A 0.296638 -1.2879e-05
13:22487625 A G 0.383867 -6.4161e-06
13:22489329 T C 1.286721 -4.8083e-06
13:22489566 T C 0.052707 -1.0059e-05
13:22489741 A G 0.173680 9.8338e-06
13:22489972 A G 1.359130 -1.5323e-05
13:22491833 A C 1.557211 -1.8412e-05
13:22499293 A G 1.303601 4.3094e-06
13:22499954 C T 0.037956 -1.9746e-06
13:22501496 T C 0.267416 -3.3552e-05
13:22503802 A G 1.721558 1.5177e-05
13:22505306 A G 0.306814 1.6891e-05
13:22506609 T C 0.024428 -1.7596e-05
13:22509456 A G 0.026298 1.8036e-06
13:22510278 G A 0.731387 1.6978e-06
13:22511626 G A 0.620920 5.5808e-06
13:22516824 G T 0.113017 3.6426e-05
13:22522283 A G 0.096293 -1.7428e-05
13:22524163 A C 0.234608 3.8768e-06
13:22528150 A G 0.146692 1.7627e-05
13:22534122 A C 1.638565 4.6255e-07
13:22539285 G A 0.227122 4.0541e-05
13:22543217 G A 1.314103 -1.0430e-05
13:22546969 T G 0.092798 2.9268e-05
13:22547878 G A 0.180527 3.2329e-05
13:22548164 T C 0.560332 -3.2767e-05
13:22548493 A C 0.062156 1.8065e-05
13:22549257 G A 1.431199 -2.1487e-05
13:22549442 C T 0.650981 -4.0540e-06
13:22550579 G T 0.357746 3.6199e-06
13:22552176 C T 0.107353 5.6020e-06
13:22555745 G A 0.697756 2.2098e-06
13:22555886 T C 0.080807 2.2444e-06
13:22557130 G A 0.035957 -6.7542e-06
13:22560221 T G 0.058001 6.4342e-05
13:22560254 T C 0.039744 -1.0295e-05
13:22561025 C A 0.128204 -3.1969e-05
13:22561137 A G 0.039302 -1.4069e-05
13:22561178 T C 1.293105 2.1194e-05
13:22561282 A G 0.107506 9.5706e-06
13:22561684 A G 0.203462 -6.6111e-06
13:22563178 T G 0.208511 1.2054e-05
13:22563930 A G 1.831665 -9.3604e-06
13:22565569 C T 0.097684 -8.1871e-07
13:22565585 A G 0.245525 -1.8716e-05
13:22567097 G A 1.417655 -3.9232e-06
13:22568793 A C 0.206995 2.5930e-05
13:22568971 G A 1.589091 7.9031e-06
13:22569496 A G 0.043841 -5.9349e-06
13:22573798 C A 0.206852 1.3965e-05
13:22577826 A G 0.055206 1.0381e-05
13:22579636 A C 0.021898 5.6056e-07
13:22580473 G A 0.088157 1.4352e-05
13:22585365 T C 0.039941 -6.3982e-06
13:22586380 C T 0.339442 -1.7546e-05
13:22586791 G A 1.913090 -1.3752e-05
13:22587860 A G 0.022990 -2.7612e-05
13:22588273 A C 1.051888 -4.1955e-06
13:22598466 T C 0.596353 -1.1190e-06
13:22599022 T C 0.044204 -1.1406e-05
13:22601033 T G 0.088542 1.2420e-05
13:22605283 G A 0.377771 -1.5731e-05
13:22605580 G A 0.443384 -1.9194e-05
13:22606626 T C 1.801321 -2.4434e-05
13:22608209 C T 0.159163 -8.5503e-06
13:22617265 G A 1.120442 -1.8918e-05
13:22617876 G A 0.048060 -1.0767e-05
13:22618416 G A 1.433246 3.5827e-05
13:22618585 C T 0.067194 -5.3839e-06
13:22619414 G A 0.026729 -1.4398e-05
13:22619575 A G 1.886031 -2.8776e-06
13:22619768 A G 0.025040 6.9153e-06
13:22620207 A C 1.784910 1.7065e-05
13:22620850 C T 1.375650 -3.9489e-05
13:22622237 T G 0.061180 -1.6670e-05
13:22623529 G T 1.075561 -1.0034e-06
13:22624086 G A 0.104664 1.0337e-05
13:22625668 A G 1.816284 1.1815e-05
13:22625690 T C 0.093733 3.7061e-06
13:22626602 A G 1.641533 1.0230e-05
13:22627330 T C 0.024411 9.1339e-06
13:22629693 A G 1.874700 -1.3180e-06
13:22632735 C T 0.096477 9.6021e-07
13:22634836 C T 1.629501 -1.6742e-05
13:22635412 C T 0.155943 -1.4665e-05
13:22643951 C T 0.237141 -9.2406e-06
13:22644341 G A 0.088735 -5.8551e-07
13:22645245 A G 0.095243 -2.3764e-05
13:22645879 A G 0.049134 -8.2810e-06
13:22646210 G A 0.151697 2.9579e-06
13:22646308 C T 0.945882 -5.0848e-07
13:22647818 G A 1.602942 -1.0086e-06
13:22649250 T C 0.075258 1.1365e-05
13:22653053 G A 0.292885 6.6641e-06
13:22661666 T C 1.598610 -1.5952e-06
13:22662890 T G 0.043817 -8.0510e-06
13:22669050 T C 0.048199 -1.9026e-05
13:22669398 A G 0.029718 5.2175e-07
13:22670379 G T 0.202595 1.7092e-05
13:22671648 A G 0.056291 2.5852e-06
13:22674221 C T 1.862045 -1.8973e-05
13:22676829 A G 1.974763 -1.0277e-05
13:22684678 C T 0.067731 8.2525e-06
13:22689479 A G 0.113194 9.8658e-06
13:22690127 A G 0.380467 1.7198e-05
13:22694394 G A 0.025505 1.9721e-05
13:22701087 A G 1.957642 -2.2629e-05
13:22703307 A G 0.044878 1.1147e-05
13:22706485 A G 0.105945 7.9284e-06
13:22709453 G C 0.060153 -1.4952e-05
13:22709670 C A 1.113486 -1.3556e-05
13:22710015 G A 0.331483 3.5845e-05
13:22712282 G A 0.257180 5.5487e-06
13:22713389 C A 0.082184 1.1389e-05
13:22716081 C A 0.329293 5.9462e-06
13:22717898 C G 0.062475 -1.4433e-05
13:22718842 C A 0.370067 -1.4365e-05
13:22728349 G A 0.554215 -9.6618e-06
13:22729205 T C 0.064501 1.1206e-05
13:22729648 C G 0.020239 -2.1040e-05
13:22731267 G A 1.093522 1.5064e-05
13:22733832 G A 0.097925 -9.7641e-07
13:22734604 G A 0.068024 -2.2452e-05
13:22735722 G A 0.244797 1.0979e-05
13:22735957 G C 0.959369 2.5456e-05
13:22736104 A G 0.070512 1.6171e-06
13:22737141 G T 0.405888 -1.3529e-05
13:22737851 C T 0.051749 6.0654e-06
13:22740581 C T 0.033641 2.8048e-06
13:22745202 G A 1.264353 -8.1415e-06
13:22745797 A G 0.118545 -7.5894e-06
13:22746994 G A 0.022983 5.1039e-06
13:22747193 C A 0.145179 -9.1797e-06
13:22748556 G A 0.118562 2.5460e-06
13:22753632 A G 0.024567 2.1578e-05
13:22754289 G A 1.279367 -7.8211e-06
13:22762222 G A 0.444863 1.2612e-06
13:22763034 C T 0.167533 -6.9976e-06
13:22764198 T G 0.129571 -1.3766e-05
13:22766483 C T 0.060252 1.0564e-05
13:22768194 C T 1.358647 -8.8569e-06
13:22768476 A G 0.428847 2.0659e-05
13:22770079 G A 0.235281 3.5072e-06
13:22776823 G A 0.022310 1.1342e-05
13:22778889 A G 0.117637 -2.1024e-05
13:22779214 A G 0.546691 1.5904e-06
13:22779935 T C 0.503480 -8.2713e-06
13:22780779 T C 0.780300 1.7166e-05
13:22783635 A G 0.054237 1.9176e-05
13:22785243 C T 0.385621 1.5961e-05
13:22788029 A G 0.225231 -1.0234e-05
13:22790988 A G 0.159027 -1.5979e-05
13:22791027 C T 0.136374 -3.3900e-07
13:22794240 G A 1.378587 -2.3727e-06
13:22794884 G A 0.810270 -1.1956e-06
13:22797186 G T 0.551971 -1.3524e-05
13:22799397 G A 0.088205 -1.6059e-05
13:22799567 C T 0.174999 2.6698e-05
13:22800583 A G 0.069887 -8.7359e-06
13:22801475 A G 1.603822 2.3207e-05
13:22802237 G A 1.432808 3.4421e-06
13:22803494 A G 1.362839 1.9832e-05
13:22804312 A C 1.155889 -7.5968e-07
13:22804903 T A 1.004926 2.1869e-05
13:22806404 G A 0.282916 -1.1717e-05
13:22806590 T C 0.067762 -4.6985e-06
13:22810964 A C 1.675895 9.1512e-06
13:22811269 A G 0.052775 1.8768e-06
13:22811940 A G 0.670051 -1.7673e-05
13:22813108 C T 0.285486 -1.6280e-05
13:22813272 G T 0.072137 4.0834e-05
13:22813291 G A 0.058358 6.5518e-06
13:22814675 C A 0.141973 7.2717e-05
13:22815115 G C 0.418800 5.5733e-06
13:22816821 C T 1.677047 3.8431e-06
13:22817174 C A 1.689008 9.8151e-06
13:22818145 G A 0.153975 -1.9460e-06
13:22823001 A G 0.133059 6.7797e-05
13:22823517 T C 1.573207 -1.7252e-05
13:22825569 A C 0.226071 -9.6447e-06
13:22827752 T C 1.238596 1.1561e-05
13:22829915 A G 0.153556 -1.0819e-05
13:22831455 A G 0.083221 -1.6167e-05
13:22834866 G A 0.232867 -1.2257e-05
13:22835572 G A 0.161039 3.0704e-06
13:22837366 G A 0.146760 -1.5632e-05
13:22843543 G T 0.020297 -4.7028e-06
13:22847348 C T 0.131349 2.3450e-05
13:22848093 C T 0.045731 1.2096e-05
13:22849324 T C 1.873720 -2.2936e-06
13:22850481 G A 0.149113 -1.0125e-06
13:22851429 A G 0.075996 7.4334e-06
13:22852274 G A 1.318026 2.1606e-06
13:22852518 T C 1.337385 1.1864e-05
13:22854227 G A 1.372855 2.0190e-05
13:22855312 C T 1.584212 2.4299e-05
13:22857026 G A 0.623912 2.2120e-05
13:22861295 G A 0.855970 4.2991e-05
13:22862729 T C 0.425763 -1.3731e-05
13:22864816 G A 0.089919 -1.1918e-06
13:22865690 T C 1.030996 1.6638e-05
13:22866283 A G 0.033356 2.4545e-05
13:22869813 C A 0.113085 6.8119e-06
13:22870819 T C 1.131033 1.6869e-05
13:22872451 T C 0.729541 -1.4155e-05
13:22873003 T C 0.154464 -1.2533e-05
13:22891222 T C 0.565975 -3.0138e-05
13:22891393 A G 0.646177 -2.2467e-05
13:22894016 G A 0.899161 -2.6500e-05
13:22894544 C T 0.086009 -3.8879e-05
13:22895518 C T 0.041270 2.8856e-06
13:22896816 A G 0.297661 9.9034e-06
13:22902249 G T 0.896809 -3.0155e-05
13:22905549 A G 0.061683 2.5239e-06
13:22906405 C T 0.208222 8.0519e-08
13:22906527 A G 0.053792 1.1773e-05
13:22910088 C T 0.102270 1.7066e-05
13:22914909 A G 0.128041 -3.7629e-06
13:22915217 A C 0.424138 -2.9533e-05
13:22929386 G C 0.105632 1.1520e-05
13:22930608 T C 0.040767 -1.2201e-05
13:22941279 A G 0.580547 -1.3139e-05
13:22951811 T G 0.085438 8.3852e-06
13:22953132 A G 1.087899 4.2624e-06
13:22958205 C T 0.157524 2.2185e-05
13:22960876 G A 0.149412 3.1152e-05
13:22963702 C A 0.056134 8.2046e-06
13:22964371 G T 0.097089 3.3172e-05
13:22964751 C A 0.101209 1.3393e-05
13:22965815 A G 1.766381 -1.6060e-05
13:22970669 A G 1.866513 -1.1236e-05
13:22976184 C T 1.916313 6.4229e-06
13:22978753 C T 1.472283 1.5915e-05
13:22980985 C G 0.029228 -3.5398e-06
13:22981910 T G 0.041049 -8.9630e-06
13:22988735 G C 0.024730 4.0721e-06
13:22990055 C T 0.672971 -2.7643e-05
13:22992501 T C 0.021143 6.4279e-06
13:22996106 C T 0.121054 3.5763e-05
13:22997464 A C 0.053234 -1.2140e-05
13:22997756 T C 0.094481 1.2873e-05
13:22998914 C T 0.048056 2.5185e-05
13:22999359 T C 0.038880 6.3178e-06
13:23000044 C T 1.926350 8.7122e-06
13:23002284 A G 0.061234 -2.3651e-05
13:23004332 C T 0.505771 -1.4854e-05
13:23010995 G A 0.458599 -3.6582e-06
13:23011886 T C 0.302091 7.0420e-06
13:23023542 A C 0.195656 4.0712e-06
13:23025459 C G 0.069207 -2.7441e-05
13:23026451 G T 0.445278 -3.8743e-06
13:23027376 G A 0.019889 -9.8801e-07
13:23029741 T C 0.139617 -3.1175e-05
13:23029868 C G 0.261674 3.3605e-05
13:23030446 G A 0.037384 1.0877e-05
13:23033120 G A 0.371420 5.3804e-07
13:23033166 T C 0.285524 3.7175e-06
13:23033514 A G 0.034161 -3.7622e-06
13:23034528 C T 0.081871 -1.5763e-05
13:23045489 A G 0.020052 -5.9693e-06
13:23045977 A G 0.047115 -3.1434e-06
13:23046507 T C 0.223287 -1.2024e-05
13:23046740 G A 0.474972 9.8862e-06
13:23053136 A G 1.289101 -2.3985e-05
13:23062861 G C 0.206403 2.8845e-06
13:23070862 C G 0.107329 6.8145e-06
13:23071038 C T 0.042202 -2.4877e-05
13:23072051 T C 0.030303 3.7883e-06
13:23080269 G A 1.743147 1.9820e-06
13:23087983 T C 0.227448 -1.8898e-06
13:23090074 T G 0.046414 -2.8478e-06
13:23095534 A G 0.186388 -5.2888e-06
13:23097299 A G 0.045211 -2.5241e-06
13:23108657 T C 0.059235 -8.5559e-06
13:23116781 C T 0.169852 -1.2733e-06
13:23132970 G A 0.397086 -8.3881e-06
13:23147804 A G 0.210731 -5.6449e-06
13:23162021 A G 0.032033 1.2937e-05
13:23163638 G A 0.029942 3.1905e-06
13:23166933 A G 0.372145 3.1642e-06
13:23172305 G A 0.067116 -1.6904e-05
13:23172848 T G 0.025811 -8.4235e-06
13:23173003 C T 0.704035 -1.2196e-05
13:23178514 A G 0.022616 -2.9266e-06
13:23189476 T C 0.376544 1.2464e-05
13:23200776 G T 0.063386 8.3388e-06
13:23211229 A G 0.170620 -1.7522e-05
13:23212388 T G 0.031316 2.6679e-07
13:23224008 T G 1.386284 -1.4937e-05
13:23224082 C G 0.064984 2.9676e-05
13:23225614 A G 0.122846 -1.3326e-05
13:23227913 A G 0.492481 -3.8987e-06
13:23228691 A C 0.547422 1.3069e-05
13:23229262 G A 0.122785 1.2319e-05
13:23233401 A G 0.063057 1.0048e-05
13:23239730 G A 0.032292 -2.5973e-05
13:23245878 C T 0.284759 1.0202e-05
13:23247694 A G 0.025193 6.4876e-06
13:23252146 C T 0.746407 -5.1570e-05
13:23252934 T G 0.068415 -5.9168e-06
13:23253313 C T 1.910897 1.9681e-06
13:23254052 G A 0.183216 7.4015e-06
13:23254068 G A 0.073168 2.1900e-05
13:23256074 A G 0.591777 2.3021e-06
13:23257534 C G 0.024883 1.5716e-05
13:23257952 C T 0.226874 -2.9727e-05
13:23259556 T G 1.651522 -3.8377e-05
13:23264571 A G 0.680821 -3.2643e-06
13:23272244 C T 0.104487 3.7795e-05
13:23274737 C T 0.164225 -2.2579e-05
13:23277817 T C 0.056746 -1.0205e-05
13:23279254 A G 0.803242 -6.2630e-06
13:23279834 C T 0.256098 -4.3848e-05
13:23281777 T C 1.025400 -3.1203e-05
13:23291540 T C 0.104674 4.8049e-05
13:23292562 C T 0.047808 1.2804e-06
13:23293714 C T 0.684792 -1.6823e-05
13:23296822 A G 0.329749 -1.1865e-05
13:23300381 G A 0.913475 -4.3266e-06
13:23300707 T C 0.343950 -1.2787e-05
13:23308440 G A 1.016635 1.5317e-06
13:23312495 A G 0.204064 -9.8864e-06
13:23319711 A C 0.376330 -7.9748e-06
13:23320655 T G 0.386747 -2.9945e-05
13:23322189 C A 1.195854 -6.2325e-06
13:23325037 C T 0.549428 1.8324e-05
13:23329181 A G 0.201881 -6.2646e-06
13:23331220 T G 0.029405 6.6178e-06
13:23333330 T C 0.039730 1.4137e-05
13:23337187 C T 0.504132 2.3225e-05
13:23339874 C T 0.779114 -1.2648e-05
13:23341005 C T 0.595370 -1.0963e-05
13:23344260 T C 0.026712 9.1319e-06
13:23345378 C G 0.071736 9.8288e-06
13:23348178 C T 0.905618 -3.6629e-06
13:23349557 A C 0.066837 1.1948e-05
13:23350118 G A 0.055573 -1.4562e-05
13:23353752 G A 0.062166 -1.1257e-05
13:23359525 G A 1.660021 -3.1821e-05
13:23361301 C T 0.024785 -2.5053e-05
13:23363139 C A 0.181374 -4.8943e-06
13:23373129 C A 0.787620 -1.4790e-06
13:23382283 C G 0.227431 -3.1570e-05
13:23398653 C A 0.203010 1.4494e-06
13:23398788 A G 0.497884 -3.8289e-06
13:23398906 G A 0.039618 1.3862e-05
13:23402928 G A 1.035940 1.9683e-05
13:23404003 G A 0.023996 -2.8909e-05
13:23416672 T C 0.480385 7.1863e-06
13:23420400 C A 0.070495 -6.7812e-06
13:23425498 G A 0.250088 7.5225e-06
13:23434866 T C 1.115115 6.4751e-06
13:23439188 G A 0.347598 -2.5413e-06
13:23444288 C T 0.903955 1.2693e-05
13:23448866 C G 0.285123 -1.0012e-05
13:23449281 T C 0.044072 1.2372e-06
13:23450354 C A 1.799693 -7.8173e-06
13:23455040 C T 0.190716 -3.8178e-07
13:23455139 C A 0.215440 -4.6962e-06
13:23462130 A G 0.077513 7.9050e-06
13:23468718 G A 0.411844 1.5623e-05
13:23468785 A G 0.550081 -1.1021e-05
13:23468934 G T 0.239337 7.4960e-06
13:23469295 G A 0.185158 1.0569e-05
13:23470001 C T 0.038177 2.2062e-06
13:23471815 A G 0.054037 -1.7563e-05
13:23475636 A C 0.062897 -1.3748e-05
13:23476108 G A 0.088837 -3.0706e-05
13:23478133 G A 1.417491 -2.3349e-05
13:23481660 G T 0.674253 -2.5488e-05
13:23483611 A G 0.141949 -1.3973e-06
13:23485248 C T 0.056002 -1.2297e-05
13:23485539 T G 0.344341 1.8831e-05
13:23492031 T C 0.351055 1.7276e-05
13:23496702 A G 0.060466 -4.4804e-06
13:23500247 G A 1.141742 -1.2409e-05
13:23501576 A C 0.118110 -2.2005e-05
13:23502042 T C 0.628182 -2.9514e-05
13:23503803 G C 0.241612 2.7629e-05
13:23504908 G C 1.035202 8.7837e-07
13:23506750 C T 0.088593 -7.4840e-06
13:23511625 A G 0.124444 -1.4607e-05
13:23512201 C G 1.729602 -1.9172e-05
13:23515553 T G 1.246916 -2.4442e-06
13:23518038 G A 0.223416 -1.5107e-05
13:23522803 C G 0.035365 -5.8333e-06
13:23524030 T C 0.080521 -7.0335e-06
13:23530819 G A 0.659491 -9.6411e-06
13:23535395 A C 0.071223 5.8183e-06
13:23536294 C A 0.115478 -1.3191e-05
13:23539563 A G 0.170538 -1.0792e-05
13:23546454 A C 0.041342 -6.9863e-06
13:23548828 G A 0.262599 -3.6870e-06
13:23549853 A G 0.321977 3.7783e-06
13:23552500 G A 0.441447 2.4242e-06
13:23554283 T C 0.780218 1.3258e-05
13:23559035 C G 0.479681 -2.0772e-05
13:23561212 C T 0.895670 2.0887e-05
13:23567326 A G 0.058042 6.9897e-06
13:23571532 T G 0.348397 9.9475e-07
13:23573569 A G 0.037731 9.5078e-06
13:23573931 C A 1.658746 8.1725e-06
13:23574697 A G 0.042709 -3.9940e-06
13:23576022 A G 0.879871 1.5515e-05
13:23580194 A G 0.942421 2.0514e-05
13:23580624 T C 1.710655 5.5496e-07
13:23585830 A G 0.162437 -3.7677e-05
13:23589264 A C 0.344837 1.1204e-05
13:23594054 G C 0.218762 -1.4546e-05
13:23596127 T C 1.525001 -1.0771e-05
13:23596330 A G 0.243325 -7.6003e-05
13:23598201 A G 0.399285 9.7874e-06
13:23598966 C T 0.942975 -2.6945e-05
13:23600969 A G 1.483751 -1.5395e-06
13:23602923 T C 0.619645 1.0961e-05
13:23606441 G A 0.264139 -2.0209e-05
13:23607940 T C 0.098891 -5.6395e-05
13:23612058 C T 0.423261 2.2842e-05
13:23612608 G A 0.580006 -1.4486e-05
13:23613189 T C 0.375527 3.4321e-05
13:23613791 A G 0.366297 -7.7659e-05
13:23616490 G A 1.340271 1.6573e-05
13:23617859 T C 0.407734 4.8823e-05
13:23617891 A G 0.045459 -1.0131e-05
13:23620231 C A 0.152360 -2.8001e-05
13:23620343 C G 0.511850 1.9688e-05
13:23626711 T C 0.172174 -3.1912e-05
13:23631192 A C 0.100798 2.2294e-05
13:23631340 C T 0.085727 1.4135e-05
13:23640886 C T 0.526412 1.6671e-05
13:23641288 G A 0.052218 2.1534e-06
13:23643532 C A 1.485736 -1.4623e-05
13:23650659 G A 0.223657 2.3259e-05
13:23651296 A G 0.268566 -6.2789e-06
13:23656333 A G 0.085631 3.3515e-05
13:23658713 T C 0.287445 -1.6472e-05
13:23658838 G A 0.526775 -1.4228e-05
13:23661230 A G 0.020773 -4.9618e-06
13:23661878 G A 0.131424 2.7464e-05
13:23665110 T C 0.127041 -1.0623e-05
13:23668017 G T 0.156042 -3.6929e-05
13:23669229 A C 1.031295 -1.7959e-05
13:23672366 G A 0.154927 2.7151e-05
13:23678405 T G 0.036018 1.5512e-05
13:23682414 T C 0.152999 -2.2435e-05
13:23682836 G T 0.387182 1.7870e-06
13:23683941 G A 0.120401 5.4506e-07
13:23690736 G A 0.039214 8.7562e-06
13:23692978 A G 1.950648 -2.7755e-06
13:23695196 A G 1.960545 -7.1821e-06
13:23698985 C G 0.028443 1.0484e-06
13:23699524 G A 0.116352 1.2609e-05
13:23700024 G A 0.051300 -1.7394e-05
13:23700031 G A 0.160917 7.7399e-06
13:23701183 A G 0.071750 2.2272e-05
13:23703439 A C 0.157650 -2.3742e-05
13:23705414 T C 0.326403 2.4993e-06
13:23705910 A G 1.125776 1.7512e-05
13:23709132 T G 1.950828 -1.3566e-06
13:23711386 T C 0.359841 5.5658e-06
13:23712930 G A 0.090969 1.7452e-05
13:23717066 A G 0.134922 -1.7839e-05
13:23721507 T C 0.072464 -3.5098e-05
13:23724997 T C 1.028015 1.1128e-05
13:23727123 T G 0.105034 -5.3561e-06
13:23728004 A G 0.342291 2.4951e-05
13:23729094 A G 0.243206 1.4819e-05
13:23732199 T C 0.506332 1.1320e-05
13:23735759 T C 0.197819 -4.2709e-05
13:23736423 C A 0.807754 -4.9322e-06
13:23737972 A C 0.678458 4.1265e-07
13:23740834 T C 0.115104 -1.9279e-05
13:23740888 G C 1.346235 9.1901e-06
13:23741176 G C 0.207841 -5.2293e-06
13:23742653 T C 0.088140 7.9222e-06
13:23744379 T C 0.226782 3.8839e-06
13:23745070 T C 1.251815 -1.7091e-05
13:23746942 G C 0.088950 -2.6572e-05
13:23747535 T C 0.024792 9.9311e-07
13:23748081 C T 0.475676 3.3964e-06
13:23748557 A G 0.131114 2.3946e-05
13:23753879 T C 0.569579 9.6992e-06
13:23754077 G A 0.032414 -2.0399e-05
13:23755127 A G 0.377846 3.1081e-05
13:23757034 G A 0.045738 8.0562e-06
13:23760819 T G 1.465208 2.7543e-05
13:23762366 G C 0.683613 -5.5791e-05
13:23762426 A G 0.269419 -7.0480e-06
13:23763705 C A 0.074045 -2.6325e-06
13:23764082 A T 1.430768 -3.7774e-05
13:23764086 A G 0.150415 4.1926e-06
13:23765635 A C 0.259600 -1.3007e-06
13:23766378 C T 0.394097 1.7279e-05
13:23766935 A G 0.654792 -1.5228e-06
13:23767071 A C 0.357580 1.7506e-05
13:23771814 G T 1.124913 -1.3763e-05
13:23772584 A G 0.507563 -8.3804e-06
13:23782932 C T 0.193447 1.3655e-05
13:23786601 C T 0.148708 4.6675e-05
13:23786825 C A 0.155620 -5.2606e-06
13:23790927 C T 0.444615 -4.0662e-05
13:23792252 C A 0.130638 7.1082e-06
13:23808250 C T 1.282212 1.3262e-05
13:23813113 A G 0.191577 -1.5317e-05
13:23814442 G T 0.303291 7.9191e-06
13:23817241 C T 0.049478 2.0178e-05
13:23818156 C A 0.263265 1.2773e-05
13:23818741 A G 0.046221 1.5529e-05
13:23818821 A G 0.106462 1.8113e-05
13:23821275 T C 0.066310 1.2560e-06
13:23824818 A G 0.266084 -2.2813e-05
13:23826949 C T 0.063461 1.5820e-06
13:23827815 A G 0.915021 -1.0491e-05
13:23841860 G T 0.822655 1.3437e-05
13:23846908 A T 0.174295 -7.9936e-06
13:23853700 T G 0.242703 5.5287e-05
13:23860992 A G 1.830866 -5.1175e-06
13:23861297 C T 1.530230 1.1262e-05
13:23862226 T C 1.031935 1.8310e-06
13:23863289 G T 0.122713 9.6736e-06
13:23865022 G A 0.438533 2.4532e-05
13:23870165 A C 0.039530 -1.1022e-05
13:23870540 G A 0.208015 3.7622e-05
13:23874292 T C 1.190560 -4.7683e-05
13:23877807 T C 1.618683 -1.0247e-05
13:23885283 G C 0.435068 -3.3283e-05
13:23889435 C T 0.504024 -5.2616e-05
13:23898664 G A 1.743364 3.0705e-06
13:23899226 C T 0.037711 -1.8964e-05
13:23906983 C G 0.038557 1.4747e-05
13:23908034 G A 0.903489 -2.5532e-05
13:23909162 G A 0.516198 -1.5738e-06
13:23918767 C T 0.039608 1.3907e-05
13:23924699 G T 1.739995 7.8583e-06
13:23924982 T C 1.742096 1.3000e-06
13:23927245 G A 1.398395 1.4413e-05
13:23928671 T C 0.074585 -1.1687e-05
13:23929842 C T 0.087705 2.8506e-07
13:23930055 T A 0.230658 4.7693e-05
13:23930245 A G 0.192923 3.4818e-05
13:23931566 C T 0.267535 -5.5031e-05
13:23935396 T C 0.508284 2.7499e-06
13:23936242 G A 0.080532 -2.2449e-05
13:23953924 T C 0.997212 4.0704e-05
13:23957488 T C 0.214624 3.3018e-05
13:23963951 G A 1.739427 2.3384e-06
13:23966262 C G 0.043837 -2.4194e-05
13:23966535 T G 0.095702 -1.4572e-05
13:23969999 T C 0.616816 2.1806e-05
13:23971938 T C 0.042256 1.6417e-05
13:23982376 G C 0.086831 2.1867e-05
13:23985391 C T 0.646724 3.7841e-05
13:23991904 A G 0.193110 -7.3698e-06
13:23996765 G A 0.170933 -6.9370e-06
13:23998868 T C 0.184243 2.1585e-05
13:23999441 C T 0.039040 -2.1168e-05
13:24000869 T C 1.630279 1.5816e-05
13:24001604 C T 0.092999 6.4232e-06
13:24002008 C T 0.240500 -3.5902e-06
13:24002302 G A 0.032910 2.2955e-06
13:24005855 G A 0.029164 -1.4349e-05
13:24007051 C T 0.413616 -4.6920e-06
13:24007419 A G 0.032825 1.4574e-05
13:24007783 T C 0.046489 1.1628e-05
13:24008240 T G 0.298287 -4.3468e-05
13:24008445 C G 0.028049 1.8010e-05
13:24009060 G C 0.038156 -7.0738e-06
13:24013664 A G 0.376575 -1.5884e-05
13:24016146 C A 1.057811 -4.2645e-05
13:24018621 A C 0.044446 1.4146e-05
13:24025381 C T 0.121530 2.5562e-05
13:24027213 A C 0.651073 -7.2160e-05
13:24042510 A G 0.285514 2.0277e-05
13:24042717 A G 0.412755 -7.8138e-06
13:24044943 C T 0.181693 -4.7506e-06
13:24046620 G A 0.154750 3.3140e-05
13:24046888 T C 0.132175 6.2007e-06
13:24052062 A G 0.022408 -8.5302e-06
13:24055765 A G 0.231939 -1.7014e-04
13:24062735 C A 1.407578 -2.0418e-05
13:24062817 C A 0.149137 -2.4615e-06
13:24064119 A G 0.764324 1.4747e-05
13:24065457 A G 0.217157 8.9008e-06
13:24066112 G C 0.201174 1.1644e-05
13:24071812 G A 0.182564 3.2855e-06
13:24074664 A G 0.048250 7.6975e-06
13:24077044 T C 0.309618 2.3202e-06
13:24080179 A G 0.066861 -4.2780e-06
13:24084809 C T 0.587751 -2.0798e-05
13:24085789 T C 0.215525 7.3047e-06
13:24087004 T A 0.383024 1.9208e-05
13:24088651 G A 1.809556 5.2373e-06
13:24093113 T G 0.199355 1.5924e-05
13:24097793 A C 0.825239 -3.2530e-06
13:24115391 T C 0.198686 1.8250e-05
13:24121598 G C 0.175587 -6.3603e-05
13:24127210 T G 0.795025 -2.6265e-05
13:24132479 A G 0.148572 1.8919e-05
13:24151406 T C 0.161237 5.6721e-06
13:24153973 A C 0.166068 8.9837e-06
13:24154184 T C 0.077791 6.1439e-06
13:24156765 A G 0.184257 -9.2414e-06
13:24160094 C T 0.208494 2.2456e-05
13:24173049 C T 0.442976 8.7182e-06
13:24183357 T A 0.024186 -4.3786e-06
13:24183403 C T 0.062598 -1.5455e-05
13:24188039 C T 1.370995 -6.0457e-06
13:24188270 C T 1.164211 -9.1210e-06
13:24189344 G A 0.121615 3.3237e-05
13:24202405 G A 1.197400 -2.0329e-06
13:24205195 G A 0.547684 1.5285e-05
13:24208829 G A 0.226299 1.5263e-05
13:24210773 A G 0.538851 -2.2969e-05
13:24214537 A G 0.036990 5.5512e-06
13:24218074 C G 0.030915 -4.3946e-07
13:24231351 T C 0.122230 3.1853e-05
13:24233219 T C 0.059191 -1.5220e-05
13:24243204 A G 0.162675 1.6098e-05
13:24243994 A G 0.163429 1.5351e-05
13:24255384 G A 0.701856 -1.3909e-05
13:24255691 C T 0.143456 2.3075e-05
13:24256360 C A 0.638925 1.1444e-05
13:24267406 T C 1.749549 1.4385e-05
13:24275350 A G 0.062465 1.5000e-05
13:24278349 T C 1.360065 -3.0203e-07
13:24283435 C G 0.045377 -5.7630e-06
13:24289953 T C 0.051718 3.7071e-06
13:24293859 G A 1.293507 3.5831e-05
13:24296862 G A 1.322439 2.0623e-05
13:24307706 A G 0.072756 4.3072e-06
13:24308796 T C 0.065317 -1.6698e-05
13:24308825 T C 0.050090 -2.9754e-07
13:24322380 T C 0.566672 9.1323e-06
13:24323749 G A 0.332999 -4.5922e-06
13:24338125 G A 0.031493 9.9529e-06
13:24338408 T C 0.077203 -1.2185e-05
13:24339317 C T 0.030442 1.5046e-05
13:24340984 T C 0.623164 3.6726e-05
13:24344125 A G 0.072515 -4.0351e-06
13:24347465 T C 0.153896 -2.9435e-06
13:24362175 A G 0.494552 -2.0410e-05
13:24365450 T C 0.322817 -1.0948e-05
13:24381180 C A 0.022507 6.5297e-06
13:24396603 G A 0.120102 -2.0516e-05
13:24400047 T C 0.024812 -1.3947e-05
13:24409745 C A 1.793712 4.2091e-06
13:24411600 T C 0.077938 -4.4744e-06
13:24420584 C T 0.071699 1.2922e-05
13:24423965 T C 0.055400 -1.5137e-05
13:24425278 C T 0.051908 -3.8015e-06
13:24432467 G A 1.086097 5.4312e-05
13:24440203 G A 1.880258 1.2964e-05
13:24447975 G A 0.078383 8.8225e-07
13:24453956 C T 0.796058 -4.7973e-05
13:24462471 T C 0.444313 -1.7743e-05
13:24465537 T C 0.053054 6.7216e-07
13:24465600 T C 0.299892 -3.3807e-05
13:24465717 G A 0.759602 -5.9172e-05
13:24471631 A G 0.099860 2.7220e-06
13:24475100 A G 0.067160 2.2809e-06
13:24476045 A G 0.449389 -2.6776e-05
13:24476073 A G 0.749610 -6.7694e-05
13:24476587 G C 0.300660 -3.1450e-05
13:24479497 T G 1.930089 1.7301e-05
13:24479741 G A 0.044476 3.5590e-06
13:24480775 T G 1.028654 2.4180e-05
13:24481212 C T 0.487344 -2.6222e-05
13:24484476 A G 1.222529 9.3573e-07
13:24488297 C A 0.338626 2.2973e-05
13:24489773 G A 0.659549 1.2232e-05
13:24493875 C T 1.015037 2.9055e-05
13:24496618 T C 0.026386 -1.5379e-05
13:24497067 A G 0.096195 2.4885e-09
13:24499249 T C 1.311070 -4.9071e-05
13:24504530 C A 0.099764 -8.6980e-06
13:24506728 G A 1.927971 -7.9990e-06
13:24506770 G A 0.702607 1.3186e-05
13:24513414 A G 0.062115 4.2449e-06
13:24514934 G A 0.334424 1.9320e-06
13:24520019 T C 0.088103 -3.8034e-06
13:24521485 T C 0.672495 -1.0407e-05
13:24525587 A C 0.331126 -2.5200e-06
13:24528304 C T 0.080776 -7.4264e-06
13:24529399 A G 1.739370 -2.9642e-05
13:24530260 G A 0.333026 -4.7293e-06
13:24530834 G A 0.103732 3.0136e-05
13:24531398 A G 0.326866 -6.6347e-06
13:24531880 G C 0.672621 -2.1674e-06
13:24532301 T C 1.353874 -1.1161e-05
13:24532522 A G 0.841575 -9.6113e-06
13:24540156 A G 0.522709 7.8667e-06
13:24540375 G A 0.709227 -4.6810e-06
13:24540580 G A 0.184913 2.0467e-06
13:24541468 T C 1.231501 1.7424e-06
13:24544751 C A 0.033498 -3.2619e-06
13:24552355 A G 0.222236 2.2639e-05
13:24560360 C T 0.615579 6.0049e-08
13:24561441 T C 0.025291 -7.7610e-06
13:24566318 G A 0.056604 2.5152e-05
13:24568638 A G 0.626278 -1.2072e-05
13:24568790 A G 0.184349 1.2049e-05
13:24568971 T C 0.242720 1.4453e-06
13:24569748 G A 1.423200 -5.9795e-06
13:24570268 A C 0.196384 -4.4766e-06
13:24570919 T C 0.041825 2.0558e-05
13:24571070 G A 1.582458 -1.2665e-05
13:24574629 G A 1.507515 -4.9603e-06
13:24575040 T C 0.174856 -1.4324e-05
13:24575243 T G 0.510602 2.4475e-06
13:24575370 C G 0.490962 4.7680e-06
13:24575845 G A 0.733872 -8.4576e-06
13:24576378 C G 1.732454 2.7007e-05
13:24577357 G A 0.265033 5.5197e-06
13:24586085 T C 0.588526 2.6244e-05
13:24592462 A G 0.156722 -4.7742e-06
13:24598384 T C 0.163368 -8.0032e-06
13:24599171 G C 0.161811 2.6980e-05
13:24600283 T C 0.041706 -2.2332e-05
13:24600381 T G 1.059803 2.2074e-05
13:24602494 A G 1.645779 3.1747e-05
13:24608012 T C 0.087987 4.2742e-06
13:24608255 A G 0.750824 1.0168e-05
13:24612478 T G 1.106496 4.9627e-06
13:24614750 G A 1.751201 2.7634e-05
13:24615536 T C 1.817838 1.9193e-05
13:24616769 T A 0.090636 1.8191e-05
13:24619349 G A 0.839885 1.3245e-05
13:24620740 A G 0.156535 -8.1015e-06
13:24621721 T C 0.131243 -3.9546e-05
13:24625915 G A 0.289957 1.7325e-05
13:24627139 T C 0.291871 3.5946e-05
13:24630569 T C 1.147481 -2.8252e-05
13:24630966 G A 0.166513 6.5670e-06
13:24641598 G A 0.904819 3.4622e-06
13:24644064 A G 0.060218 -1.9182e-06
13:24647555 A G 0.042542 -4.9332e-06
13:24652886 T C 0.378366 -8.4879e-06
13:24656545 A G 0.214165 -2.1703e-05
13:24657355 A C 0.032730 -8.3693e-06
13:24658356 T G 1.177705 2.6785e-06
13:24658884 C T 0.020634 -3.8137e-06
13:24659726 C T 1.104718 -7.2743e-06
13:24660154 A G 1.616684 3.4396e-06
13:24660426 T G 1.391313 2.6125e-06
13:24664978 C T 0.134970 5.0757e-06
13:24665282 C T 0.831668 1.2743e-05
13:24671886 A C 1.944743 6.8836e-06
13:24671913 T C 0.984089 -2.6137e-05
13:24677119 C T 1.871388 1.1414e-05
13:24677276 C T 0.795191 1.2567e-05
13:24678373 G A 0.144815 3.7699e-06
13:24680810 A G 1.045530 2.8981e-05
13:24681642 A G 0.223702 1.0078e-05
13:24682510 A G 0.179786 6.4742e-06
13:24683937 A G 1.339340 7.5517e-05
13:24684163 C T 1.262143 6.1722e-05
13:24686133 A G 0.598726 -4.7245e-05
13:24688459 A C 0.057722 4.5444e-06
13:24693615 G T 0.133001 2.1353e-05
13:24693912 A G 0.040121 8.9968e-07
13:24694856 G C 0.255534 1.0727e-05
13:24696846 A G 0.250472 9.1877e-06
13:24700616 C T 1.204227 2.6872e-05
13:24704727 G A 0.041967 6.1270e-06
13:24708664 G A 1.064117 8.3155e-06
13:24713653 A G 0.071563 7.4344e-06
13:24714845 T C 1.032580 -1.9145e-05
13:24718148 A C 0.043589 -1.4303e-05
13:24718406 A G 1.725478 7.2396e-06
13:24718705 G A 0.323136 4.9048e-06
13:24720440 G C 1.565683 4.9301e-06
13:24726529 G T 0.020627 8.9448e-07
13:24726533 A C 1.152700 -4.9264e-06
13:24727901 T C 1.412871 5.7068e-06
13:24728305 C T 0.294982 5.6192e-06
13:24733587 A G 0.066657 7.7539e-06
13:24737092 C T 1.925092 2.0963e-05
13:24737951 C T 1.068809 1.0243e-05
13:24739364 T C 0.155005 -6.3933e-06
13:24739789 T C 1.338384 3.2619e-06
13:24740681 G A 1.965499 4.3945e-06
13:24741868 T G 0.098744 -1.0426e-05
13:24744042 G A 0.642702 1.4896e-05
13:24745566 T C 0.050906 -1.8119e-05
13:24747580 G A 0.144605 -9.9872e-06
13:24748630 C T 0.020691 2.4133e-06
13:24750726 T C 0.290392 1.1508e-05
13:24752695 T C 1.227010 -2.4129e-05
13:24752767 C T 1.827904 -1.6723e-05
13:24755947 T C 0.381950 1.1315e-05
13:24759298 C T 1.560039 9.5350e-06
13:24759688 A G 1.312457 1.5592e-05
13:24760270 C T 1.075374 -5.3803e-06
13:24760967 C T 0.081837 -1.0832e-05
13:24761689 T C 1.823250 5.6195e-06
13:24762638 T G 1.820496 -4.4522e-06
13:24765037 T G 0.168801 9.4154e-06
13:24771101 T C 1.137615 2.2480e-05
13:24771873 T G 0.732451 -3.7627e-05
13:24772448 A G 1.874251 -3.9861e-05
13:24772774 G A 0.073246 -1.7038e-06
13:24772813 G T 0.025512 -2.2680e-05
13:24772892 T C 0.368575 -3.5508e-05
13:24774644 C G 0.023350 9.4772e-06
13:24774649 C A 1.434552 6.2246e-05
13:24774699 G A 1.978554 1.1499e-05
13:24782560 A G 1.308847 -1.3048e-05
13:24786915 G T 0.555551 -3.4891e-05
13:24789143 C T 0.977153 1.0627e-05
13:24789421 G C 0.126140 1.2965e-05
13:24789809 A G 1.253127 8.3572e-07
13:24795735 A G 0.633686 6.2089e-06
13:24797786 A G 0.180677 4.5579e-05
13:24798120 C T 0.939582 -5.0969e-06
13:24800012 A G 0.078502 9.5213e-06
13:24800155 A G 0.043392 1.0378e-05
13:24806058 C T 0.655819 6.5628e-06
13:24808505 G A 0.821880 3.1888e-06
13:24809179 C A 0.029068 1.3862e-05
13:24813232 G A 0.039506 7.2326e-06
13:24816275 T C 0.192097 -1.2200e-05
13:24817248 G T 0.094073 1.1957e-05
13:24818013 T C 1.088256 -2.5157e-06
13:24819218 A G 0.038632 -5.9424e-06
13:24819358 A G 0.240153 -1.0491e-05
13:24823006 A G 0.798669 1.4678e-05
13:24823699 A G 0.128445 -2.5421e-05
13:24823894 T C 0.097045 1.8307e-06
13:24823928 C T 0.039166 -1.6610e-05
13:24827500 G A 0.351083 -2.5649e-05
13:24829216 G A 0.185280 7.1762e-06
13:24830330 T C 1.091040 1.0324e-05
13:24831467 G A 1.467561 -8.4419e-06
13:24835353 A G 0.073327 1.7178e-05
13:24835739 A G 1.443238 2.3887e-05
13:24838979 C A 1.126320 2.9139e-05
13:24845550 A G 1.597090 -5.6375e-06
13:24848336 G A 0.970394 1.2224e-05
13:24852053 T C 0.370142 -9.5785e-06
13:24853948 G T 1.881275 2.1323e-05
13:24854077 G A 0.154835 2.4566e-06
13:24855090 A C 0.060330 -1.3381e-05
13:24855279 C T 0.130421 -2.6065e-06
13:24858127 C T 0.133004 4.5982e-07
13:24859190 A G 0.693635 6.5587e-06
13:24860240 G A 1.647642 -1.6833e-05
13:24861596 T C 0.077060 -2.6491e-05
13:24866304 G A 0.124083 -9.6777e-06
13:24867614 G A 0.203717 -1.5364e-05
13:24868375 T C 0.082296 1.5978e-05
13:24868919 C T 0.088933 5.9829e-06
13:24872034 T C 0.202075 -2.0627e-05
13:24876231 C T 0.662870 -1.2283e-05
13:24878466 G A 0.515070 3.9881e-05
13:24880292 T C 0.425059 1.4681e-05
13:24880675 A C 0.042403 -3.6606e-07
13:24885133 A G 0.251169 -2.7799e-05
13:24885345 C T 0.525436 3.1572e-05
13:24888240 G C 0.399149 3.4910e-05
13:24893135 G A 0.257496 -3.8302e-05
13:24895559 G A 1.559935 -1.2306e-05
13:24899245 A G 0.022282 -1.2427e-05
13:24902506 A G 0.418964 3.1678e-05
13:24909752 C G 0.255129 -4.6605e-05
13:24914064 A G 0.080943 6.8551e-06
13:24922634 A G 0.068836 5.2675e-08
13:24924397 T C 0.137489 3.4485e-06
13:24932135 G A 0.632972 -3.3001e-05
13:24939444 T C 0.210204 9.4385e-07
13:24942055 G A 0.033614 5.6614e-07
13:24942708 G A 0.210432 3.0150e-06
13:24943890 A G 0.277252 -5.8818e-05
13:24945765 A C 0.080725 1.0741e-06
13:24956056 A G 1.922586 2.7613e-06
13:24979272 A G 0.064403 9.2317e-07
13:25000617 G C 0.733233 -4.4718e-06
13:25009099 C A 1.913458 6.3632e-06
13:25009485 G C 0.733281 -3.9496e-06
13:25018964 T C 0.721038 -9.5662e-06
13:25020863 A G 1.896533 1.1237e-05
13:25023936 T C 0.246321 -5.6717e-06
13:25027744 G A 1.938830 1.5426e-05
13:25029218 T C 1.538545 7.9389e-07
13:25029295 T C 0.386091 6.9396e-06
13:25029367 A G 0.041709 -3.8393e-06
13:25031114 T C 0.243781 -1.0187e-05
13:25034935 C T 0.058355 -9.2205e-06
13:25035155 A G 0.388165 1.0175e-05
13:25035607 T C 0.689977 2.9086e-06
13:25036103 A G 1.079274 9.3957e-06
13:25042041 T C 0.145740 1.9901e-05
13:25060313 G A 0.241326 -7.5317e-06
13:25064748 T C 0.334879 -4.7225e-05
13:25068808 T A 0.243910 -8.3651e-06
13:25075562 C T 0.085543 1.4778e-05
13:25075694 T C 0.243013 -7.4139e-06
13:25078073 G C 0.262718 2.0426e-05
13:25082630 C T 0.328464 5.5459e-06
13:25084235 A G 0.115788 -3.5743e-07
13:25088380 G A 0.366647 2.3410e-05
13:25089441 C T 0.237229 -2.5109e-06
13:25101895 A G 0.033379 -8.1658e-06
13:25108315 T C 1.218354 5.9727e-06
13:25109533 G T 0.383731 -1.0186e-05
13:25114993 T G 0.072709 2.4556e-05
13:25115444 T C 0.027001 -6.4494e-06
13:25118220 T C 0.536580 7.9618e-06
13:25121753 A C 0.513275 2.1737e-05
13:25137029 G C 0.069826 9.5720e-06
13:25139082 G A 0.507729 1.2184e-06
13:25140636 G A 1.486436 -1.9010e-05
13:25144065 A G 0.194154 1.0989e-05
13:25145058 C T 1.485342 -2.2096e-05
13:25147442 C G 0.046163 -8.5513e-06
13:25148386 T C 0.082517 -9.9578e-06
13:25180246 G A 0.235665 8.4726e-06
13:25183454 T G 0.383772 -1.2342e-05
13:25185375 T C 0.514839 2.0858e-05
13:25187620 C T 0.149354 1.2658e-05
13:25189210 C T 0.222087 -5.9199e-06
13:25192408 C T 0.058474 -3.6549e-06
13:25195614 C G 0.105789 2.6206e-06
13:25202304 T C 0.058555 1.7298e-07
13:25204741 C T 1.597940 -6.6551e-06
13:25206953 T C 0.044459 -6.7851e-06
13:25207152 A G 0.876080 -3.6685e-05
13:25208811 T C 0.048570 -6.6599e-06
13:25215157 A G 0.101175 1.2322e-05
13:25218833 G A 0.257982 2.7373e-05
13:25222535 G A 0.301292 4.5038e-05
13:25227554 A G 0.492318 -2.3239e-05
13:25230360 G A 1.952943 1.3699e-05
13:25236232 T C 0.624014 1.0044e-05
13:25237317 G C 0.027715 3.0836e-06
13:25237925 T C 0.559964 -4.1290e-06
13:25238082 C T 0.350484 -1.8503e-05
13:25241601 C T 0.243536 3.2408e-05
13:25241746 G A 0.106455 -3.5306e-06
13:25242526 G A 1.954602 3.5317e-06
13:25246497 T C 1.061877 -3.9621e-06
13:25250925 T G 0.078176 7.7557e-06
13:25252503 A G 0.147508 7.5961e-06
13:25255422 G C 0.247429 -8.0870e-06
13:25255705 A C 0.087406 2.0244e-05
13:25259803 C T 0.275144 1.2978e-05
13:25260053 C A 0.260889 -1.0463e-05
13:25262942 G A 0.447808 1.0646e-06
13:25265103 G A 0.448321 2.5183e-06
13:25266282 T C 0.195724 3.4299e-06
13:25267017 C A 0.077513 1.5043e-06
13:25269328 A G 0.129856 1.1086e-05
13:25280563 A C 0.020640 -8.7051e-06
13:25283744 A G 0.774891 -1.9443e-05
13:25286564 A G 0.088062 -1.2390e-05
13:25288478 T C 1.101138 -1.4821e-05
13:25291013 A G 0.154481 8.4307e-07
13:25297283 T C 1.960140 -5.4040e-06
13:25297674 T C 0.203524 1.5703e-06
13:25297886 C T 0.271228 -4.4873e-06
13:25300713 A G 0.054934 1.7252e-05
13:25304958 A G 0.130669 5.9318e-06
13:25307117 T A 0.120714 -2.5962e-05
13:25310761 A G 0.192637 1.6995e-07
13:25310874 T C 0.449375 1.5412e-05
13:25310963 C T 0.171263 2.6134e-05
13:25315036 T C 0.111001 -2.3991e-06
13:25316874 T G 0.492709 -2.7369e-05
13:25317396 G A 1.552332 -1.0898e-05
13:25319800 G A 0.552512 1.3997e-06
13:25326082 A G 0.117457 -1.5300e-05
13:25327479 T C 0.332441 6.2938e-07
13:25329220 A C 0.127252 9.0857e-06
13:25331332 A G 1.787382 -2.2190e-05
13:25339889 T C 0.332673 3.9514e-07
13:25344227 G A 0.287336 -1.3396e-05
13:25347908 G A 0.061860 1.7080e-05
13:25366858 A G 0.176655 -1.8807e-06
13:25367301 T C 0.481156 -1.0640e-06
13:25369897 G A 0.148831 6.8770e-06
13:25390552 G A 0.322619 -9.2757e-06
13:25394909 G A 0.044181 3.0518e-05
13:25407960 T C 0.150871 1.1787e-05
13:25419176 G A 1.700659 3.3570e-09
13:25432737 T C 0.049192 -6.4794e-07
13:25437892 T C 0.803120 -1.1401e-05
13:25440496 C T 0.565431 1.5074e-05
13:25446647 G A 0.297274 -3.4496e-07
13:25453118 C G 0.110219 8.2779e-06
13:25474443 C T 0.329208 -1.4379e-05
13:25486911 T G 0.290420 3.7065e-05
13:25487711 A G 1.354673 1.8268e-05
13:25493159 A G 0.275154 -1.1269e-05
13:25495321 G A 1.573917 1.0444e-06
13:25495407 A C 0.038574 -8.4910e-06
13:25498299 A G 1.137023 -1.6708e-05
13:25498359 A G 0.615198 -1.9531e-05
13:25502309 C T 0.983161 -2.9557e-05
13:25503646 C G 0.332156 -6.4385e-06
13:25508649 T C 0.527146 1.1960e-06
13:25515869 A G 0.151275 1.2726e-05
13:25516789 G T 0.376117 -5.8551e-06
13:25518114 A G 0.061414 5.8979e-08
13:25523663 A G 0.327165 -1.1167e-05
13:25525544 C T 0.419140 -2.5525e-06
13:25525734 G A 0.328151 -1.3012e-05
13:25526357 T C 0.321358 -2.1896e-05
13:25554503 C T 0.749032 1.9929e-05
13:25557017 G A 0.218673 2.5878e-05
13:25557335 A G 0.368466 2.2760e-05
13:25557978 G A 1.790680 8.0088e-06
13:25559548 C A 0.985275 5.0396e-05
13:25561993 A C 1.970721 -5.8603e-06
13:25565824 C T 0.332197 1.5267e-05
13:25566975 T C 0.044092 -1.3958e-05
13:25569998 C T 0.800111 3.8711e-05
13:25573308 T C 0.184859 -2.1455e-05
13:25575013 C T 0.254093 1.0675e-05
13:25584843 C A 0.383820 -4.6625e-05
13:25586250 A T 0.107349 -1.8692e-05
13:25587121 G A 0.909912 1.0995e-05
13:25596559 A T 0.027124 -1.3316e-05
13:25598517 T G 0.796745 -4.4235e-05
13:25601832 A G 0.218731 -3.9384e-05
13:25602618 C T 0.550475 3.3968e-06
13:25605221 T C 0.025101 -5.5923e-06
13:25607336 G A 0.379845 2.0031e-05
13:25609044 A C 0.171701 -4.1192e-05
13:25609728 G A 0.172201 -2.8503e-06
13:25611824 C A 1.542408 -9.6919e-07
13:25613809 G A 0.119653 2.4318e-05
13:25615049 C T 0.652358 -2.5542e-05
13:25615196 A G 1.230902 -5.5422e-05
13:25636991 T C 0.062519 1.5411e-05
13:25638397 A G 0.022660 1.3192e-06
13:25638991 A G 0.583835 -1.8482e-05
13:25641745 C T 1.087437 1.0112e-06
13:25648666 C T 1.023734 3.8543e-05
13:25648960 A C 0.540647 -2.6071e-05
13:25653875 G A 0.544958 1.9462e-05
13:25659182 T G 0.118674 -3.0677e-06
13:25663918 T C 0.098772 7.4976e-06
13:25680397 A G 0.931973 3.4617e-05
13:25684765 G T 0.058021 1.4405e-06
13:25687237 G C 0.595979 3.0291e-05
13:25692641 C T 0.418494 1.3308e-05
13:25692687 T C 0.104568 3.8657e-06
13:25710667 T C 0.217378 1.4879e-05
13:25711096 A C 1.594245 4.2228e-05
13:25711755 G A 0.250700 -2.0516e-05
13:25715088 G A 1.950281 -2.2799e-05
13:25715161 T C 0.154522 1.0271e-06
13:25716257 C A 0.044886 1.5573e-05
13:25718283 G T 0.910595 -1.7812e-05
13:25718538 T C 0.317958 2.7713e-05
13:25720784 A G 0.195609 1.4261e-05
13:25722537 T C 0.079185 2.3012e-05
13:25724658 A G 0.839508 -4.4462e-05
13:25725582 T C 0.216749 2.3888e-06
13:25725770 C T 0.061227 -2.4388e-05
13:25727056 G A 0.080389 -2.9900e-06
13:25728452 T C 0.866489 -3.0014e-05
13:25730172 C A 1.217850 -5.3505e-07
13:25730833 C T 0.278653 -1.6619e-05
13:25739662 G C 0.399891 -1.0870e-05
13:25739823 G A 1.904445 3.7342e-06
13:25741722 A G 0.057960 9.8258e-06
13:25743748 G C 0.025873 6.4012e-06
13:25744304 T G 0.024720 5.2071e-06
13:25748373 T C 0.954779 -1.2915e-05
13:25749768 C G 1.682674 -2.4202e-05
13:25751856 A G 0.168726 1.4090e-05
13:25753917 G A 0.063804 -1.0335e-06
13:25754437 G T 1.714571 -4.4840e-05
13:25755718 A G 0.139056 -1.6196e-05
13:25759017 T G 0.403226 -8.7902e-06
13:25761975 T C 1.482788 -7.5626e-06
13:25763155 T C 0.231892 -2.7259e-05
13:25763665 C T 0.161828 -2.6536e-06
13:25764061 G A 0.135898 -2.3375e-05
13:25767115 T C 1.694580 6.7905e-06
13:25775016 G A 0.876335 1.3540e-05
13:25781764 C T 1.628124 1.4938e-05
13:25784082 T G 0.430547 -1.2835e-04
13:25784829 A G 0.055951 2.1080e-05
13:25786848 T C 0.631891 7.0576e-06
13:25787943 T C 1.356828 5.3425e-06
13:25792173 G A 1.200923 7.9974e-05
13:25792688 A C 0.533317 -3.3518e-05
13:25793914 A T 0.094505 3.6370e-05
13:25798422 T C 0.048291 1.8654e-05
13:25798474 A G 0.044340 -1.3721e-05
13:25798877 G A 0.187323 -6.6311e-06
13:25800706 C T 0.094940 -2.6540e-05
13:25812611 G A 0.034705 3.1385e-06
13:25826214 A G 0.070774 -2.7684e-05
13:25826323 C T 0.161475 -9.2741e-06
13:25831888 C T 1.671234 3.3928e-06
13:25832230 C A 1.678785 1.4380e-05
13:25833024 G A 0.063702 -8.2969e-06
13:25840580 T G 0.156266 -3.8812e-06
13:25842016 G C 0.032669 1.4097e-06
13:25845403 T C 0.059191 -1.8912e-05
13:25868748 T G 0.034671 -2.2679e-06
13:25873440 T C 0.105551 -3.8518e-05
13:25876011 A G 1.058154 8.3355e-06
13:25883312 T C 0.103222 -3.5144e-06
13:25887738 T C 0.094784 7.9797e-06
13:25887811 C T 0.093788 7.2554e-06
13:25900838 T C 1.815271 -1.4321e-05
13:25904797 C T 1.041087 6.7407e-06
13:25907334 C T 0.057277 -2.6863e-06
13:25908004 G A 0.040403 1.1386e-05
13:25911888 G A 0.055692 1.8030e-06
13:25915887 G A 0.132012 4.5529e-05
13:25923957 G A 0.235519 -1.3453e-06
13:25931209 C T 0.075561 2.5384e-05
13:25933025 A C 0.119766 -6.5456e-06
13:25933438 G A 1.191118 4.8819e-06
13:25946886 G C 0.021426 1.7128e-05
13:25946944 C A 0.340734 -1.5077e-05
13:25955112 T C 0.679519 -2.1832e-05
13:25956043 T C 0.057199 -1.6441e-05
13:25958548 G A 0.045547 -5.4685e-06
13:25961617 G T 0.020263 -1.6526e-05
13:25964789 T C 0.033815 7.3350e-06
13:25964790 G A 1.374215 2.2496e-05
13:25967214 A G 0.409339 -1.1012e-05
13:25968130 A G 0.025968 1.1411e-06
13:25969131 T A 0.116345 7.8233e-06
13:25969319 G T 1.970374 -9.3714e-06
13:25971203 G A 0.053778 -2.5711e-06
13:25971944 A G 0.183947 1.1742e-06
13:25972769 G A 1.752214 5.8051e-06
13:25973156 T G 0.025356 3.8775e-06
13:25977959 G A 0.562518 2.7077e-05
13:25978573 G A 0.108172 1.3201e-05
13:25981295 T C 0.051769 1.1682e-05
13:25982888 C T 0.053870 6.0866e-06
13:25984858 T G 0.069700 2.0562e-05
13:25986812 G A 1.156110 1.7226e-06
13:25992129 C T 0.486039 2.4014e-05
13:25992373 T C 0.040373 -1.9423e-05
13:25997902 T G 1.009438 -6.3978e-08
13:26001187 A G 0.049841 1.5228e-06
13:26005722 T C 0.090238 -2.5226e-06
13:26008461 T C 0.022469 8.3492e-06
13:26014096 T C 1.458211 2.3050e-05
13:26016976 C T 0.109270 6.2511e-06
13:26034452 A C 0.079648 -8.3312e-06
13:26035663 G A 0.436245 1.3803e-05
13:26037960 G C 1.418267 7.0193e-06
13:26038245 G A 1.499114 1.7756e-06
13:26039455 A G 1.928254 1.8144e-07
13:26042166 A G 0.601697 -2.0072e-05
13:26043182 C A 0.449283 1.4770e-05
13:26046993 G A 0.517807 1.8428e-05
13:26067063 A C 0.715448 -1.2263e-05
13:26067396 G T 0.085869 1.4251e-05
13:26068789 A G 0.095702 1.5800e-07
13:26070062 G A 0.035212 -2.1199e-06
13:26076657 A G 0.062751 -2.2872e-05
13:26077465 T C 0.049933 8.2203e-06
13:26079078 A G 0.027032 2.1525e-06
13:26093589 C T 0.065528 2.1430e-06
13:26112710 C T 0.063288 -1.5081e-06
13:26118833 G A 0.020637 1.1646e-05
13:26118908 G A 1.358763 7.0072e-06
13:26128096 C T 0.362441 5.2629e-06
13:26130895 C G 0.096249 -1.8426e-06
13:26143463 G T 0.792570 -1.9187e-05
13:26144163 A G 1.422741 -7.2211e-06
13:26144755 A G 0.094563 -2.0789e-06
13:26145488 G A 0.136129 -1.1805e-05
13:26147098 C T 0.073463 6.9321e-06
13:26152766 C T 0.096548 3.1429e-06
13:26157295 A G 0.057022 5.1384e-06
13:26158412 A G 1.391292 -2.8513e-05
13:26166857 T C 0.161815 3.5617e-06
13:26167328 G A 0.134412 -2.9241e-06
13:26167336 T A 1.791013 -3.3644e-05
13:26168140 G A 0.057600 2.8935e-05
13:26168544 A G 1.636396 -2.7715e-05
13:26170795 T C 0.035093 -1.4777e-05
13:26176237 T G 0.050848 -1.6842e-05
13:26184861 A G 0.051235 2.4407e-05
13:26190875 G A 0.085611 2.8813e-05
13:26194059 C A 1.142480 5.1379e-06
13:26201241 T C 0.043344 -1.1176e-05
13:26201899 G A 0.100978 2.9635e-06
13:26207637 A C 0.872503 -9.4020e-06
13:26236853 C T 0.034831 -4.5749e-06
13:26243567 A G 0.522587 1.4877e-05
13:26248172 G T 0.056699 2.4226e-05
13:26251742 C A 0.071226 -8.1564e-06
13:26265389 A G 0.054135 -9.6759e-06
13:26273377 A G 0.020851 6.9985e-06
13:26281281 A G 0.220091 -2.5042e-05
13:26292227 T C 0.112228 3.3903e-05
13:26293733 T G 0.274784 -2.6205e-05
13:26296918 C T 0.134126 -1.1680e-05
13:26297093 G A 1.573421 -2.1851e-05
13:26298477 C A 0.039027 -4.8724e-06
13:26303959 A G 0.342287 1.9169e-05
13:26304569 C T 1.105265 -6.4803e-06
13:26306012 T C 0.128167 4.3838e-05
13:26310537 A G 0.915606 1.0442e-05
13:26310927 G A 1.186099 1.4477e-06
13:26311053 G A 0.023782 9.8448e-06
13:26318694 C T 0.214590 -5.3201e-06
13:26319727 G A 0.585592 -2.4851e-05
13:26322389 G A 0.067571 -6.8085e-06
13:26322624 C T 0.249918 4.9298e-05
13:26333909 A G 0.054798 2.3863e-05
13:26335320 G A 0.041627 -8.1043e-06
13:26336480 G A 0.200579 8.8917e-06
13:26340794 T C 0.039418 9.6589e-06
13:26350151 G A 0.087348 -1.4822e-06
13:26350972 A G 0.050532 1.4526e-05
13:26368072 C T 0.385530 -1.7547e-05
13:26372040 T C 0.069645 1.7088e-06
13:26372467 A G 0.046710 8.6752e-07
13:26379250 T C 0.059993 1.2351e-05
13:26384204 T C 0.035052 8.3546e-06
13:26391443 G A 0.034760 -4.4592e-06
13:26392813 G A 0.134827 4.4097e-06
13:26402089 G A 0.093097 2.2290e-05
13:26405211 A G 0.064542 1.3080e-05
13:26412496 A G 0.026916 -9.8176e-06
13:26414225 T C 0.034260 -5.1119e-06
13:26417612 T C 0.023013 -5.8638e-06
13:26428189 C T 0.371985 -4.7296e-05
13:26428313 G A 0.020851 -2.0522e-05
13:26430119 G A 0.029432 -4.5645e-05
13:26434282 A G 0.474520 -7.3968e-06
13:26435130 A G 0.050130 2.2326e-07
13:26439448 C A 0.034206 5.3868e-06
13:26449183 C T 0.425029 -4.1795e-05
13:26463177 G A 0.040084 -1.0081e-05
13:26465932 T C 0.911360 5.9150e-06
13:26478128 G A 0.049274 -1.6327e-06
13:26479030 T C 0.382422 2.5325e-06
13:26479364 T C 0.342617 -2.4475e-06
13:26479579 T C 0.064457 2.5952e-05
13:26479977 A G 0.423907 -2.7959e-06
13:26481853 T C 0.041699 -4.6477e-07
13:26482426 T C 0.026097 -1.2879e-05
13:26483749 G A 0.074052 1.4548e-06
13:26487257 C A 0.083143 -1.7426e-06
13:26488900 C T 0.029184 1.2721e-05
13:26489706 A G 0.073807 7.0088e-07
13:26493312 G A 0.775649 -4.0025e-06
13:26493886 T C 0.084741 -4.1730e-06
13:26496911 T G 0.128041 4.8129e-06
13:26501730 T C 0.045830 -1.3271e-05
13:26504761 T C 0.147291 -3.2913e-06
13:26508181 G A 0.067429 3.5940e-06
13:26509017 A G 0.086403 -2.6886e-05
13:26510069 A G 1.069428 1.8386e-06
13:26510567 C T 1.724543 -2.3386e-05
13:26515157 T C 0.154859 9.1754e-06
13:26515576 G A 0.233459 4.8779e-06
13:26516460 G A 0.733185 -1.4195e-05
13:26523879 T C 0.045384 -1.8828e-07
13:26525954 A C 1.395593 -7.8159e-06
13:26526083 A G 0.058106 -5.4951e-06
13:26526312 T C 0.050545 -6.5116e-06
13:26526771 G A 1.118113 1.8312e-05
13:26527176 T C 0.242438 4.6894e-06
13:26527223 T C 0.081776 -3.7255e-06
13:26527266 T C 0.034440 -1.3123e-05
13:26527384 T G 1.360031 -9.4455e-06
13:26527525 T C 0.054863 -1.9988e-05
13:26532760 C T 0.543615 -1.3039e-05
13:26533117 C T 0.080967 5.8624e-05
13:26534077 T C 0.894252 9.5289e-06
13:26534311 A G 0.025543 -1.1291e-05
13:26535417 T C 0.032064 -1.9447e-06
13:26535517 G A 0.141728 -6.9077e-06
13:26536373 C A 0.123016 2.7562e-05
13:26538804 A G 0.123145 -2.9137e-05
13:26540441 A C 0.083299 2.6070e-05
13:26542052 T C 0.111385 3.3172e-06
13:26547685 A G 0.023051 -5.5045e-06
13:26551246 A G 0.099877 3.6880e-05
13:26551312 A G 1.646673 2.4898e-05
13:26555548 A G 0.246436 -4.6020e-05
13:26562761 C T 0.823808 3.2252e-06
13:26571246 T C 0.156120 -1.2513e-05
13:26573056 C T 1.387393 2.0356e-05
13:26587321 A C 0.850472 -1.7108e-05
13:26588633 A G 0.020358 -2.6575e-06
13:26591867 A G 0.854294 1.6227e-05
13:26594302 G A 0.043351 4.2651e-06
13:26595817 A G 0.603384 -2.3782e-05
13:26596950 A G 0.215783 -1.1837e-05
13:26597806 G A 0.065719 -4.7908e-06
13:26598402 T C 1.928872 -1.0601e-05
13:26598740 A G 0.093373 1.5890e-05
13:26599591 A G 0.067011 1.1581e-05
13:26601128 G C 0.894279 -2.2154e-06
13:26601763 T C 0.104551 2.7866e-05
13:26603361 C T 0.914185 -2.7421e-05
13:26611407 T C 0.833592 1.3649e-06
13:26619547 G A 1.211751 -1.3323e-05
13:26623809 T C 0.970826 1.4041e-05
13:26623931 A G 0.419677 -3.0190e-05
13:26624935 T C 0.316384 -1.6332e-05
13:26628154 A C 0.053829 3.4195e-06
13:26630285 G A 1.815437 -1.5648e-05
13:26648900 C A 0.956118 1.4291e-05
13:26654505 A G 0.037663 -4.9610e-06
13:26655172 T C 0.810069 1.1041e-05
13:26657639 T C 1.318492 1.8782e-06
13:26662844 C T 0.110528 1.6102e-06
13:26673891 A G 1.626213 1.4412e-05
13:26685292 C T 0.082908 1.4164e-05
13:26700764 G A 1.900137 -1.1705e-05
13:26703241 C T 0.031795 -2.4590e-06
13:26704173 C T 0.139892 2.5601e-06
13:26704341 T C 0.040376 -8.4225e-06
13:26710902 G C 0.021643 -2.4383e-05
13:26724328 C A 0.362860 -1.1896e-05
13:26728351 T C 0.071998 1.8644e-06
13:26729658 G A 1.533177 7.1910e-06
13:26732200 T G 0.096399 6.1945e-06
13:26735976 C T 0.088579 -9.8623e-06
13:26754785 C T 0.205036 3.7919e-06
13:26755514 T G 1.187500 -2.1917e-05
13:26758506 T C 0.138781 -2.3642e-06
13:26760168 T G 0.610295 -2.1611e-05
13:26761495 A G 0.141334 5.3116e-06
13:26761732 G A 0.117052 4.2895e-07
13:26762364 C T 1.785386 1.5715e-05
13:26764925 G A 0.038316 -1.3216e-05
13:26767046 C A 0.021310 2.4882e-05
13:26767833 A G 0.072579 -1.5105e-05
13:26774905 A G 1.203979 3.6704e-05
13:26776999 G A 0.472902 1.4377e-05
13:26782887 G T 0.504622 2.4387e-05
13:26783070 G A 0.361031 -1.4097e-05
13:26802085 G T 1.887585 -3.9254e-06
13:26821230 T C 0.045490 3.1633e-06
13:26830165 G A 0.032234 -1.1317e-06
13:26830816 G T 0.033563 8.1521e-06
13:26835245 C T 1.037126 2.3509e-06
13:26844083 A G 1.833021 2.3591e-05
13:26849207 A G 0.140243 -1.2809e-05
13:26855474 G A 0.130842 -7.2982e-06
13:26881463 A G 0.079314 -1.2363e-06
13:26887124 G A 1.884420 -4.8587e-06
13:26888162 G A 0.043055 -7.7671e-06
13:26906975 T C 0.052935 2.8686e-06
13:26916405 C G 0.037133 -1.9842e-06
13:26941488 T C 0.783911 1.7230e-06
13:26942319 G A 0.021059 7.6901e-06
13:26952425 T C 0.050787 -2.0825e-05
13:26956269 T C 0.169461 -4.4627e-07
13:26961168 T C 0.150945 -2.3176e-05
13:26964547 A G 0.038030 5.9000e-06
13:26973898 T C 0.137774 1.1990e-05
13:26985931 C T 0.045823 4.5383e-06
13:26987158 G A 0.087841 -6.7630e-06
13:26994947 A G 0.021293 -5.3858e-06
13:26996922 T C 0.086213 2.9659e-06
13:26997259 C T 0.131985 5.8136e-06
13:27005900 A C 0.023296 -2.2409e-05
13:27015106 A G 1.262990 3.0677e-06
13:27016436 G A 0.315279 1.4718e-05
13:27021533 C T 0.070968 -1.6295e-05
13:27021819 A G 0.030571 1.2908e-05
13:27031559 A C 0.130863 -1.1824e-05
13:27033243 A G 0.023013 8.8154e-08
13:27033540 C T 0.784030 5.0498e-06
13:27037062 C T 0.057977 -1.7135e-05
13:27038984 G A 0.931415 2.1748e-05
13:27041640 T G 1.316258 1.9924e-05
13:27053074 C A 0.059391 -1.3972e-05
13:27053834 A C 0.071848 1.1296e-07
13:27054669 T C 0.061047 -1.0080e-05
13:27054702 C G 1.443078 2.7218e-05
13:27057265 C T 0.067908 -1.2991e-05
13:27057640 G A 1.148729 -3.2601e-06
13:27057849 T G 0.104266 2.3800e-05
13:27058326 T C 0.134412 9.0161e-06
13:27059020 G A 0.765038 3.2566e-05
13:27060701 T C 0.190570 6.2276e-07
13:27060918 C T 0.039125 -6.5714e-06
13:27062221 T C 0.065855 8.5668e-06
13:27063340 C T 0.641540 -3.1194e-05
13:27063546 C T 1.201725 -4.7031e-05
13:27066997 G A 0.334920 4.4549e-06
13:27072358 G A 0.943672 -5.0528e-05
13:27078481 T C 0.076003 -6.8091e-06
13:27081152 T C 1.684394 -8.1911e-06
13:27081214 T C 0.081436 9.6912e-06
13:27082326 A G 0.190890 1.0293e-05
13:27083431 C T 0.501436 1.1437e-05
13:27083463 T C 0.635896 2.6838e-05
13:27083878 G A 0.474030 -2.8131e-05
13:27084408 T C 0.052813 3.6262e-07
13:27085619 A G 0.209188 9.2066e-06
13:27099528 C T 0.451840 -2.4106e-05
13:27101268 A C 0.021106 2.7291e-05
13:27103219 G A 0.543632 1.3821e-05
13:27106244 A G 0.793614 3.1549e-06
13:27112097 A G 0.021150 2.2553e-05
13:27115132 C G 0.112119 6.1950e-07
13:27122642 A G 0.215416 1.4384e-06
13:27125850 C G 0.034444 3.3348e-06
13:27134495 G A 0.049437 4.2361e-06
13:27137959 G A 0.098231 -1.0646e-05
13:27156307 T C 0.420561 4.2711e-05
13:27157263 G A 1.671451 -4.1370e-06
13:27160081 G A 0.020610 1.9045e-05
13:27169191 A G 0.081953 -5.9596e-05
13:27177339 T C 0.023013 2.4245e-06
13:27177927 G A 0.094977 -2.2351e-05
13:27178307 T C 0.118790 1.3804e-05
13:27182231 G T 0.090666 -1.5361e-05
13:27184054 A C 0.049896 1.2062e-05
13:27196016 A G 0.029327 -6.8805e-07
13:27200239 G A 0.533589 -2.1652e-05
13:27200391 C T 0.059704 5.1354e-06
13:27213858 A G 0.047305 1.4297e-06
13:27219117 G T 0.287282 -8.1713e-06
13:27225830 A G 0.034138 3.6480e-05
13:27227422 C T 0.594581 4.3210e-05
13:27233683 T C 0.034865 4.0036e-05
13:27241338 A G 0.046299 1.0449e-05
13:27244699 A G 0.111368 -6.4563e-06
13:27255551 A G 0.020188 1.9027e-05
13:27257004 T C 0.027182 7.8090e-06
13:27258086 T C 0.116498 -1.2649e-05
13:27263809 T C 0.085373 1.8629e-05
13:27263924 G C 0.837502 -2.9873e-05
13:27269261 T C 0.033628 2.6487e-06
13:27272332 T C 0.876869 1.2366e-05
13:27272704 A G 0.450521 3.4431e-05
13:27272710 T C 0.020443 -2.3420e-05
13:27274054 T C 0.205533 2.5336e-05
13:27274270 A G 1.520326 6.8937e-07
13:27282602 A T 1.723911 1.1276e-05
13:27283115 G A 0.117321 -1.6837e-05
13:27283929 T C 1.516977 -1.7638e-07
13:27284899 T C 0.618628 -7.6076e-06
13:27285356 G C 0.880581 -1.3479e-05
13:27285482 G A 1.914651 1.6072e-07
13:27287700 C T 0.046690 -3.2465e-05
13:27288815 G A 0.068625 7.4050e-07
13:27289832 G T 0.157497 -4.4757e-06
13:27290003 A G 0.870372 -7.4705e-06
13:27295317 T C 0.590638 -8.5031e-07
13:27295651 T A 0.145417 1.3135e-05
13:27300725 A G 0.034002 -1.9402e-05
13:27305901 G A 0.851237 -6.3947e-06
13:27310219 A G 0.052588 8.5312e-06
13:27316298 G A 0.029827 -2.5030e-05
13:27320535 A G 0.133538 6.3805e-06
13:27321494 T G 0.140970 1.9614e-05
13:27323769 G A 0.211289 3.8217e-06
13:27329263 C T 0.106717 -5.9818e-05
13:27332490 C T 0.054822 1.0640e-05
13:27334084 C T 0.202629 1.1245e-05
13:27339783 G T 1.356604 1.6488e-05
13:27348696 G A 1.713007 4.1600e-06
13:27349468 T A 0.035402 -2.0579e-05
13:27356492 A C 0.171864 -4.5125e-05
13:27361368 T C 0.043331 5.7600e-06
13:27367698 T G 0.974835 -8.6644e-06
13:27368411 C T 0.107285 1.5572e-05
13:27375439 A G 0.027358 3.0526e-05
13:27376974 A G 1.406697 7.4868e-06
13:27382803 A G 0.507685 3.4088e-05
13:27386158 T C 0.512462 -6.2840e-06
13:27386193 A G 0.599515 -1.7279e-05
13:27386655 A G 1.319179 -1.8072e-05
13:27389501 T C 0.637446 -3.6147e-06
13:27390294 A G 0.047438 -1.0706e-05
13:27390994 T C 0.077764 -1.7233e-05
13:27391249 A G 0.274899 9.8218e-06
13:27393265 T G 0.140355 3.2592e-05
13:27395469 C T 0.214335 1.1197e-06
13:27398086 T C 1.274141 5.4063e-06
13:27398931 C T 0.615143 -1.1608e-06
13:27401400 C T 0.153771 1.8674e-05
13:27414989 A G 0.034872 -1.1163e-05
13:27415673 T A 1.510011 7.8450e-06
13:27416251 G A 0.267127 -5.1440e-06
13:27417777 A G 0.111575 1.1598e-05
13:27418133 T G 0.058426 -1.5008e-05
13:27423580 G A 0.137499 1.0247e-05
13:27423974 G A 0.166965 3.9021e-05
13:27424035 A G 1.161107 -2.3826e-05
13:27426307 C T 1.309214 -1.4361e-05
13:27433248 C T 0.332941 2.1273e-05
13:27437948 T C 0.047659 5.0931e-06
13:27438911 A C 0.068836 -1.6177e-05
13:27440207 C A 0.693754 1.2468e-04
13:27442379 T C 0.179738 1.8595e-05
13:27445570 C T 0.270099 2.0841e-05
13:27455361 G A 0.039958 -9.5297e-07
13:27455477 A G 0.293554 2.9627e-05
13:27467373 G A 0.558727 4.3085e-05
13:27468492 T C 0.350807 4.2199e-05
13:27469768 C T 0.182210 4.8306e-07
13:27470615 C T 0.120075 8.8053e-06
13:27471503 C T 0.107016 -2.1603e-05
13:27471608 A G 0.234972 7.8674e-06
13:27475525 T C 0.051103 1.1979e-05
13:27476533 A G 0.576185 -2.5519e-05
13:27476742 T C 0.058276 -6.5390e-06
13:27478491 A C 0.402002 -1.5774e-05
13:27481899 C A 0.254572 1.4693e-06
13:27481925 T G 0.079161 -9.8436e-06
13:27483303 T G 0.076540 2.1084e-05
13:27484925 G A 1.760394 1.9576e-05
13:27486193 C T 0.745306 -1.4126e-05
13:27487502 G A 0.630616 1.4363e-05
13:27487956 T C 0.038846 9.3649e-07
13:27488379 T G 0.108427 1.9683e-06
13:27488707 T C 0.055845 -1.1326e-05
13:27489260 G A 1.949200 4.4633e-05
13:27489661 T G 0.172694 2.7482e-06
13:27492234 T G 0.545923 -4.2929e-05
13:27493045 A G 0.049083 -1.0884e-05
13:27494425 A G 0.030119 -7.0899e-07
13:27494461 G A 0.042787 3.5280e-06
13:27496094 A G 0.818919 3.6800e-05
13:27496187 G A 0.191005 1.0751e-05
13:27498398 G A 1.344018 2.3741e-06
13:27498552 G C 0.091904 1.5105e-05
13:27499661 C T 0.154073 1.0862e-05
13:27502034 A G 0.062268 -2.4238e-05
13:27504449 G T 0.119024 1.9004e-06
13:27505111 T C 1.537352 1.1939e-05
13:27506221 C T 0.038391 2.3737e-07
13:27508144 G T 0.683436 -1.5226e-05
13:27511902 A C 0.044283 2.0090e-05
13:27516100 T C 1.515230 -2.6194e-05
13:27516748 T C 0.349097 1.0637e-05
13:27518271 G A 1.895615 -3.8846e-05
13:27518800 C A 0.044208 1.9519e-05
13:27521358 A C 0.162002 1.2864e-06
13:27525516 A G 0.020994 3.0963e-05
13:27525790 A C 0.532898 3.8824e-07
13:27527024 A G 0.041199 9.6476e-06
13:27527644 A G 0.079790 -8.3047e-06
13:27528151 A G 0.135585 -3.4057e-05
13:27528301 G A 0.633656 -4.4701e-06
13:27531267 C T 0.352099 3.1161e-06
13:27532026 T C 0.075707 3.9303e-06
13:27534683 A C 1.159081 -2.4291e-05
13:27536219 T C 0.069523 -6.1788e-07
13:27536642 C T 0.106105 2.5329e-05
13:27543193 T C 0.059585 5.1448e-06
13:27543401 G A 0.457800 2.6438e-05
13:27543810 G A 0.821411 -8.2527e-06
13:27545885 G A 0.098588 4.1643e-06
13:27548374 G A 0.824647 1.3369e-05
13:27553051 G A 0.022180 -1.2249e-05
13:27562879 C T 0.470301 1.6442e-05
13:27564279 C A 0.108767 3.3056e-05
13:27564292 G A 0.109199 -2.3678e-05
13:27565562 A G 0.297019 5.1561e-05
13:27565982 T C 0.035045 -1.1973e-05
13:27566254 A G 0.190876 -9.2004e-06
13:27573612 T G 0.301959 4.4620e-05
13:27575699 A G 1.026570 2.8877e-05
13:27580370 C T 0.182856 3.4015e-05
13:27581778 C T 0.354595 -1.7078e-05
13:27585538 T C 0.929851 -2.7715e-05
13:27585817 A C 0.197672 4.5231e-05
13:27586771 G A 0.107638 -1.0341e-05
13:27586873 C G 0.325339 2.7549e-05
13:27586980 A G 0.051358 3.4530e-06
13:27588121 A G 0.623871 1.4534e-05
13:27588221 C A 0.191621 3.3790e-05
13:27593938 G C 0.353123 -2.5818e-06
13:27599149 A G 0.125018 3.6200e-05
13:27600884 C T 1.217548 -2.5085e-07
13:27601497 C G 0.108274 -1.2715e-05
13:27604747 A C 0.105887 -2.9083e-05
13:27606554 A C 1.732791 -4.2605e-05
13:27609534 C T 0.727205 -2.7368e-06
13:27611079 A G 0.444741 1.0902e-05
13:27611965 G T 0.025172 1.6684e-05
13:27615791 G A 0.750990 -3.1733e-07
13:27619490 A G 0.035426 -2.8789e-05
13:27619962 G C 0.478392 -1.0677e-06
13:27622393 G A 0.110436 2.7351e-06
13:27624181 C T 0.112102 9.1977e-07
13:27629995 C A 0.079760 4.0878e-07
13:27633284 T C 1.822033 -6.0348e-07
13:27639513 A G 0.059075 -1.7721e-05
13:27646317 G C 0.179245 -1.4686e-06
13:27651302 G T 0.867478 3.6655e-05
13:27651466 C G 1.838151 -6.3770e-06
13:27653587 T C 0.114078 2.4378e-07
13:27663613 C T 0.036065 -1.3570e-05
13:27678073 C T 0.068884 4.3843e-05
13:27679063 T C 0.316075 7.6835e-07
13:27686853 C T 0.101556 9.9860e-06
13:27693570 A G 0.026209 -1.9406e-07
13:27705509 C T 0.063060 -1.2070e-05
13:27705697 G T 0.689141 -4.9542e-05
13:27734217 A C 0.041794 -3.8129e-06
13:27740578 A G 0.945385 4.1897e-05
13:27744679 G A 0.103276 -1.1162e-05
13:27757375 T C 0.150864 2.2424e-05
13:27780180 G A 0.056434 -1.1643e-05
13:27786405 A G 0.039911 6.0501e-06
13:27799650 T C 0.055176 5.5800e-06
13:27800826 C T 1.715095 -1.7076e-06
13:27801208 C T 1.846478 -2.3300e-05
13:27815377 A G 0.395097 -5.5531e-06
13:27817000 C T 0.113139 1.1591e-05
13:27825392 A C 0.081429 -1.8930e-06
13:27828041 G A 0.202255 9.2049e-06
13:27834160 G C 0.077873 2.6978e-05
13:27849071 G A 0.571993 -6.3057e-05
13:27866739 T C 0.089286 -8.0152e-06
13:27872371 C T 0.038612 9.4673e-06
13:27874731 T C 0.034134 1.5030e-05
13:27879437 C T 1.371822 -1.4919e-05
13:27879526 G A 0.229060 -1.5756e-05
13:27882319 A G 0.039907 -2.0822e-06
13:27884867 A C 0.048070 -7.2299e-06
13:27893744 A G 0.759973 9.0290e-06
13:27895573 G A 0.031115 7.2854e-06
13:27899075 A C 0.075405 1.0204e-05
13:27909359 C T 0.031207 -1.4059e-07
13:27913355 T A 0.022701 5.3811e-06
13:27915654 T C 0.947510 -1.5220e-05
13:27919812 C T 0.025794 -1.8648e-05
13:27920611 C T 1.274512 -1.6000e-05
13:27921717 G T 0.229631 -7.5681e-06
13:27925716 T G 0.073559 -1.0688e-05
13:27936117 G A 0.858482 1.0872e-05
13:27940328 C T 0.765881 -1.8598e-05
13:27944456 T C 0.075330 1.1275e-05
13:27945625 G T 0.125780 2.3709e-05
13:27947975 C T 0.443561 4.1254e-07
13:27948585 G A 1.968762 -6.0641e-07
13:27950963 T C 0.287979 1.9688e-05
13:27953818 T C 0.224235 -4.3450e-06
13:27955132 A C 1.035188 -9.6670e-07
13:27956474 G A 1.667555 1.8973e-05
13:27962653 G C 0.161396 -2.0705e-05
13:27963891 C T 0.097514 -1.5591e-05
13:27965714 T C 1.029351 -3.4918e-06
13:27966204 C T 0.224585 3.4037e-06
13:27969885 C T 0.079845 -1.1140e-05
13:27977814 T C 0.042277 1.4770e-05
13:27978642 A G 1.967246 -4.3116e-06
13:27988153 C A 0.047747 -1.7614e-05
13:27989105 T C 0.077064 -2.0481e-05
13:27990491 C T 0.914875 2.5409e-05
13:27993395 G A 0.032808 9.3100e-06
13:27997305 T C 0.887983 -2.2879e-05
13:27999457 C T 0.330779 2.0659e-05
13:28000507 G T 1.043848 4.3785e-05
13:28000996 G A 0.174683 2.7217e-05
13:28009031 C G 0.565047 -5.7782e-05
13:28009920 C G 1.912472 1.8278e-05
13:28013748 G A 0.362319 1.2160e-05
13:28014173 C T 0.023829 -2.6086e-06
13:28016199 C T 0.021062 2.0287e-06
13:28020180 A G 1.548215 -1.9955e-06
13:28022267 C T 0.282726 4.1685e-05
13:28029739 C G 1.916630 1.5076e-05
13:28039062 G A 1.866067 2.4164e-05
13:28040502 T C 0.341492 2.5345e-05
13:28043606 A G 0.118457 3.5287e-05
13:28049958 G A 0.088059 -1.8770e-05
13:28051518 A G 0.047077 7.0265e-06
13:28051634 A G 1.975970 9.0445e-06
13:28057762 A G 0.098466 -1.3455e-05
13:28058342 T G 0.022996 -4.9661e-06
13:28058404 G A 0.284963 2.7310e-05
13:28062174 A G 0.062591 3.0008e-05
13:28065837 C T 0.427113 9.8615e-06
13:28077144 C G 0.556415 -2.2969e-05
13:28078086 C T 0.020419 5.3289e-07
13:28081535 A G 0.506002 6.6852e-06
13:28084649 T C 0.044677 8.1560e-06
13:28084885 T C 0.079753 -2.3684e-05
13:28089545 A G 0.393597 2.2134e-06
13:28094388 C A 0.219744 -2.2857e-06
13:28096450 C T 0.220230 7.4327e-07
13:28097299 C T 0.881064 6.8834e-06
13:28099188 C T 0.034882 -1.7836e-06
13:28102482 T G 0.592956 -1.6671e-05
13:28108848 C A 0.549061 1.5600e-05
13:28112802 T C 0.023500 -1.1581e-05
13:28115577 A G 0.029670 3.2882e-05
13:28120668 G A 0.031520 -1.0224e-05
13:28123289 T C 0.205026 6.7364e-06
13:28126226 A G 0.038615 5.9109e-06
13:28129872 C T 0.026702 -1.5821e-05
13:28143229 G A 1.095987 -1.4436e-05
13:28143723 G A 0.183815 -1.2290e-05
13:28158035 C G 0.097429 3.4364e-05
13:28165541 T G 0.136207 1.7069e-05
13:28168935 T C 0.131777 -2.1418e-05
13:28169384 T C 0.278731 -1.7456e-05
13:28171711 A G 0.070461 3.9704e-06
13:28172407 G A 0.098146 2.2199e-05
13:28188014 T C 0.057885 3.8090e-05
13:28190512 A G 0.229835 -1.2367e-05
13:28191895 C T 0.908960 1.3473e-05
13:28197417 A C 0.046129 1.9444e-05
13:28197436 T C 0.785529 2.5612e-07
13:28199368 A T 0.238086 1.2190e-05
13:28205077 T G 1.770760 3.2902e-06
13:28208114 G A 0.048770 -7.2881e-06
13:28210301 G A 0.195289 3.2778e-05
13:28213913 T G 0.034389 -1.3111e-06
13:28216161 A G 0.067826 7.6185e-06
13:28219705 G T 1.701285 -7.2292e-06
13:28239838 C T 0.125368 2.5590e-05
13:28239940 C G 0.719113 -1.1560e-05
13:28240021 T C 0.055733 -1.0414e-05
13:28240075 T G 0.126225 2.6008e-05
13:28241123 G A 0.215151 -1.6657e-06
13:28241287 A G 0.567308 4.2895e-05
13:28244214 C T 0.105921 2.4787e-05
13:28244955 C A 0.371393 4.2016e-05
13:28253829 C G 1.404844 -6.7669e-06
13:28258951 C G 0.170967 -7.5825e-06
13:28264450 T C 0.067092 -1.8150e-05
13:28272808 G A 0.099492 -4.4490e-06
13:28275560 G A 0.916337 -5.6438e-05
13:28282954 A G 0.974257 3.9351e-05
13:28282986 T C 0.139304 1.4886e-05
13:28284941 C T 1.500484 -3.9458e-06
13:28285781 G A 0.101451 -2.0381e-05
13:28287105 C T 0.046809 -3.7809e-06
13:28290745 T C 0.276215 -3.2081e-05
13:28293090 C T 0.168692 -7.9730e-06
13:28293978 G T 0.028956 8.9322e-06
13:28295154 C A 0.067279 1.9342e-05
13:28298824 C T 0.033138 3.6666e-06
13:28308568 T C 0.127633 2.0737e-05
13:28318671 C T 1.692965 -5.7733e-06
13:28323136 T C 0.114734 -6.0756e-06
13:28326719 T C 0.302299 1.4636e-05
13:28333263 A G 0.529519 -2.1756e-05
13:28337237 A G 0.421313 -1.2167e-05
13:28343508 C T 0.852720 -2.1124e-05
13:28344004 A G 0.042919 -1.4257e-05
13:28345952 A G 0.401155 -1.9690e-05
13:28347165 C T 0.331374 -5.4212e-05
13:28348786 G A 0.892304 -6.6453e-05
13:28351800 G A 0.073426 -1.5804e-05
13:28356322 C T 1.027654 -1.0288e-04
13:28360612 C T 0.152404 -2.5494e-06
13:28363442 T G 0.956186 -2.2192e-05
13:28363474 T G 1.107978 -2.2478e-05
13:28366242 A C 0.100448 3.0288e-06
13:28370016 C T 0.702278 -1.2005e-05
13:28371150 A G 0.570908 -1.7123e-05
13:28371974 C T 0.071842 2.9162e-05
13:28372742 C T 0.121326 9.8703e-06
13:28373083 T C 0.497306 -1.4478e-05
13:28377002 T C 0.044762 3.2829e-05
13:28377932 G A 0.189401 -5.0927e-06
13:28380922 A G 0.298555 -1.4648e-05
13:28381355 G A 0.803490 -7.4028e-05
13:28389501 C A 0.049097 5.8280e-07
13:28390459 T C 0.060609 3.3287e-06
13:28392105 A G 0.468339 -2.2443e-05
13:28393119 G A 0.040390 1.9712e-05
13:28393672 G A 0.777380 3.1394e-05
13:28395297 T C 0.048407 -1.4910e-05
13:28397996 G A 0.413653 -4.5912e-06
13:28402332 T C 0.450191 -3.0667e-06
13:28402550 A G 0.213029 -5.8067e-06
13:28403940 G A 0.672903 4.1537e-05
13:28407619 G A 0.068479 6.5103e-06
13:28411817 A G 0.663594 -3.6306e-05
13:28414265 G A 0.567203 3.8916e-05
13:28427020 C T 0.245120 -2.4374e-06
13:28427347 G T 0.288400 -3.1763e-05
13:28428793 C A 1.807951 -1.4509e-05
13:28428972 A G 0.229168 -8.2347e-07
13:28429704 A C 0.705749 3.8440e-05
13:28429738 C T 0.691925 -2.0695e-05
13:28432155 T A 0.093760 -3.9691e-06
13:28433193 C T 0.265693 -2.0558e-05
13:28434234 G A 0.093403 -1.5204e-05
13:28435150 A G 0.075942 -1.8174e-05
13:28439916 T C 0.068595 1.4070e-06
13:28439975 T C 0.207087 3.7544e-05
13:28440454 G A 1.134392 -3.8172e-05
13:28440523 T C 0.142946 -1.8011e-05
13:28443970 A G 0.631969 7.0434e-05
13:28448124 C T 0.435793 2.4138e-05
13:28451422 T C 0.048995 -3.6221e-05
13:28452230 C G 0.642036 1.6218e-05
13:28452945 C A 1.300388 -3.6048e-06
13:28453309 A G 0.033859 1.1870e-05
13:28454325 A G 0.060024 -1.1442e-05
13:28455826 A G 0.068265 -1.5617e-05
13:28466409 A C 0.058025 -2.3114e-05
13:28469952 G T 0.497445 -3.1044e-06
13:28476618 C T 1.261042 1.7627e-05
13:28479388 C T 0.040471 2.3246e-05
13:28479618 G C 0.327287 3.5514e-05
13:28491198 A G 0.437557 -4.3900e-06
13:28496468 A G 0.062927 -1.2464e-05
13:28500180 A G 0.484070 6.3504e-06
13:28501598 G A 0.251223 -1.9411e-05
13:28503699 T C 0.066960 -5.0010e-06
13:28510174 T G 1.858394 2.2996e-05
13:28510712 C T 0.585732 3.0895e-06
13:28512195 G A 0.244107 1.1545e-05
13:28515629 C T 0.240055 1.6913e-05
13:28516402 G A 0.992714 1.3962e-05
13:28517396 A C 0.279418 2.0272e-05
13:28520837 T G 0.051062 2.6905e-06
13:28531385 T C 1.582509 1.0537e-05
13:28532969 A G 0.045544 -1.0914e-05
13:28533738 G A 0.598427 2.0424e-06
13:28537005 A G 0.049158 1.5384e-05
13:28537317 A G 1.626659 1.6161e-05
13:28540727 A C 0.995417 5.2352e-06
13:28544919 G T 1.810521 -8.9716e-06
13:28545268 A G 1.116498 -1.8706e-05
13:28550459 C T 0.055679 3.8354e-07
13:28550668 A G 0.964084 -3.3774e-06
13:28561276 A G 0.351637 2.2738e-05
13:28562605 G T 0.817919 1.6650e-05
13:28566951 A G 0.412715 1.1727e-05
13:28567172 C A 0.894456 -1.2844e-05
13:28570608 A G 0.608708 -7.1034e-06
13:28572074 A G 0.036225 3.7786e-06
13:28574765 T C 1.317713 1.8830e-06
13:28575216 C T 0.378155 2.9585e-05
13:28580587 C T 0.060085 -9.3675e-06
13:28585589 C G 0.053306 -1.7274e-05
13:28587495 T C 0.050957 2.1411e-05
13:28589509 T C 0.823294 -2.8633e-05
13:28594999 G A 1.182390 -2.9004e-05
13:28597359 T C 0.021222 -3.7249e-05
13:28600200 C A 0.047802 2.2009e-05
13:28602256 T C 0.347186 2.1850e-05
13:28602292 C T 0.152536 -3.2281e-05
13:28609162 T C 0.032893 1.1662e-05
13:28611186 C G 0.081837 -3.3653e-06
13:28615598 C T 1.439753 -2.2488e-05
13:28617071 A C 0.146923 -6.3478e-06
13:28620036 C T 0.744442 2.9838e-05
13:28623048 C T 0.050596 8.5003e-06
13:28623587 T C 0.048366 4.6481e-06
13:28624294 A G 1.254671 -3.0412e-05
13:28637344 C T 1.975610 8.7070e-06
13:28639170 T G 0.053292 1.7778e-06
13:28639249 C T 0.364026 1.5191e-05
13:28640486 T C 0.076112 3.1294e-06
13:28642217 A G 0.024482 -9.3088e-06
13:28645757 G A 1.091639 -5.5587e-05
13:28662112 A G 0.056491 -4.8225e-06
13:28670168 A G 0.112354 -1.8481e-05
13:28670217 T C 0.341301 1.8351e-05
13:28671088 T C 0.218024 -3.1662e-05
13:28681355 T C 0.166459 -2.8602e-05
13:28691097 A G 0.418739 -1.3082e-05
13:28700268 A G 0.040217 8.5780e-07
13:28701682 C T 0.054985 -9.4650e-06
13:28704081 G A 0.106836 8.0200e-06
13:28711874 G A 0.034454 1.9797e-05
13:28727696 C G 0.030231 -4.0755e-06
13:28750129 T C 0.051460 -6.2153e-07
13:28755373 G C 1.252121 2.0022e-05
13:28774691 T C 0.033995 3.4514e-06
13:28794511 A G 0.028712 -5.8879e-06
13:28797424 G A 0.043069 -2.7118e-06
13:28802798 G T 0.026967 -1.9424e-05
13:28810557 C T 0.067082 -1.3946e-06
13:28818648 C T 0.029776 -5.0577e-06
13:28818741 G A 0.040815 -1.3256e-05
13:28838107 T C 0.069734 4.6670e-05
13:28849762 A G 0.075554 -5.0951e-06
13:28850567 G A 0.193926 -1.8179e-05
13:28851722 A G 1.401196 3.5175e-06
13:28855785 G A 0.040597 5.0164e-06
13:28858082 T C 0.067898 -2.1165e-05
13:28867180 T C 1.704759 -4.0203e-06
13:28869343 G A 0.023486 -6.4617e-06
13:28869587 G A 0.202497 2.0219e-06
13:28872486 T A 0.031880 -2.0910e-06
13:28873907 C T 0.340655 8.1131e-07
13:28879839 A G 1.227819 6.0334e-06
13:28880052 A G 0.145642 9.5723e-06
13:28881375 A G 0.245875 5.3267e-06
13:28883545 G A 0.047084 -4.0500e-06
13:28885452 T C 1.594724 -4.6060e-06
13:28886927 C A 1.170977 -6.3296e-06
13:28887663 T C 0.060724 7.6097e-06
13:28888461 A G 0.051327 2.3737e-06
13:28892985 T C 1.094195 -5.2443e-06
13:28893341 C G 0.077536 3.9037e-06
13:28893484 C T 1.727994 4.7055e-06
13:28893642 G A 0.376435 -4.1700e-06
13:28896097 A G 0.235105 1.3097e-05
13:28896979 T C 0.057199 1.6329e-05
13:28898253 C T 0.036076 1.2242e-05
13:28900207 T C 0.053316 -2.9611e-05
13:28900510 T C 0.141133 -1.3943e-05
13:28908385 T C 0.029300 2.2971e-05
13:28909835 T C 1.707751 -4.7181e-06
13:28916343 C T 1.343481 -3.7498e-05
13:28919330 A G 0.625700 1.6513e-05
13:28919462 C T 1.925336 -3.8936e-05
13:28925435 C T 1.418171 -7.7510e-06
13:28929711 G A 0.624619 -2.6363e-05
13:28932830 G T 0.162804 1.3582e-05
13:28941930 C A 1.506193 1.5295e-05
13:28950807 C G 0.129870 1.0525e-05
13:28951507 T G 1.076999 -3.8087e-06
13:28953650 T C 0.054832 2.5641e-05
13:28956391 A G 0.061397 1.4748e-05
13:28958955 A C 0.920635 4.6406e-05
13:28960943 A G 0.052673 -1.3948e-05
13:28961055 C T 0.043423 -1.2226e-05
13:28961337 C T 0.072090 -2.2584e-05
13:28961652 T G 0.102430 -3.7868e-06
13:28968468 A G 0.607477 -3.6058e-05
13:28968900 T C 0.903176 7.4583e-07
13:28973621 A G 0.590029 -4.5041e-05
13:28979480 G T 0.138033 4.0457e-05
13:28980354 T C 0.082116 -7.4391e-06
13:28986066 A G 0.175924 2.7377e-05
13:28989008 G A 0.069611 2.7592e-05
13:28990428 C T 1.801678 -3.1039e-05
13:28991457 C T 1.977323 -9.6707e-06
13:28995940 T C 1.493182 -9.6143e-06
13:28997702 A G 0.654160 -3.1336e-05
13:29012237 G A 0.044249 1.8055e-06
13:29014292 G T 0.078825 1.3804e-05
13:29017178 G A 0.044065 -1.6118e-05
13:29039172 C T 0.023574 8.5410e-06
13:29042620 G A 0.121904 1.5167e-05
13:29043141 T C 0.648285 -1.7524e-05
13:29045209 A C 0.038088 1.0552e-05
13:29051331 A G 0.157204 1.8571e-05
13:29051531 T C 0.037687 4.8654e-06
13:29060599 G T 1.291426 1.4860e-05
13:29062840 A G 0.052051 -4.0952e-05
13:29063085 T C 0.036538 7.6533e-06
13:29066191 C T 0.124355 1.2390e-05
13:29067865 C T 0.152754 1.4370e-05
13:29071001 C T 1.784210 1.4512e-05
13:29072477 C T 0.028113 -4.1685e-06
13:29074688 C T 1.719545 -1.5850e-05
13:29088977 A G 0.100230 1.6699e-05
13:29089039 A T 0.049651 -1.3399e-06
13:29096780 T A 1.504408 6.5661e-06
13:29097069 T C 0.124569 1.8068e-06
13:29102094 G A 0.023156 1.3183e-05
13:29108487 G A 1.203955 1.1685e-05
13:29111960 C T 0.033199 1.0049e-05
13:29121742 T C 0.211190 -8.7617e-06
13:29127645 C T 1.144516 -1.7686e-05
13:29129352 A G 0.104364 2.1842e-05
13:29129411 A G 0.059980 1.9533e-05
13:29131507 G A 0.598552 1.1768e-05
13:29134381 T C 0.101991 -6.3168e-06
13:29135309 T C 0.049807 -5.5329e-06
13:29135662 T G 1.978952 -6.2419e-06
13:29136668 C T 0.513999 9.3155e-06
13:29141836 G A 0.696321 -2.7377e-07
13:29141902 A G 0.352854 -1.8130e-06
13:29143151 T C 0.953660 2.3198e-07
13:29147097 A G 0.273890 3.1188e-06
13:29149430 C A 0.165840 2.4836e-05
13:29150190 A G 1.038187 -7.6020e-06
13:29151651 A C 0.430669 3.3467e-05
13:29152505 A G 0.618513 2.5995e-07
13:29152626 T C 0.038506 -1.0956e-05
13:29152749 C A 0.922776 7.9935e-06
13:29153860 C T 1.525796 -9.1603e-06
13:29154435 A T 0.769404 -3.2632e-05
13:29159013 T C 0.028001 -5.4861e-06
13:29159253 G T 0.028174 4.8514e-07
13:29162663 A C 1.455314 -4.4294e-07
13:29164260 A G 0.263547 3.5166e-05
13:29165349 T G 0.425637 6.1558e-06
13:29166383 A G 0.034263 -2.0943e-05
13:29171890 A G 0.320797 1.8330e-05
13:29176122 T G 0.025509 2.0885e-05
13:29176564 T G 0.395053 -3.9317e-05
13:29181873 T C 0.058270 6.1416e-05
13:29187211 C T 1.978557 7.9031e-06
13:29192935 A G 0.349798 2.6933e-05
13:29194548 T C 0.084989 -9.2279e-07
13:29194611 A G 0.555460 9.1674e-05
13:29194769 G T 0.049219 5.0386e-05
13:29201398 A G 0.242407 2.2447e-05
13:29205119 T C 0.085468 -4.4573e-06
13:29206388 A C 1.548082 -3.4874e-05
13:29213954 T G 0.029816 -6.2130e-06
13:29218837 T C 1.304512 -9.7923e-06
13:29226217 T C 0.687760 4.2888e-06
13:29229869 T C 0.089551 -7.3427e-06
13:29239470 A G 0.066684 -5.1654e-07
13:29239576 T C 0.033560 7.1951e-06
13:29241165 A G 0.099992 2.8984e-05
13:29241460 G C 0.324703 1.4318e-05
13:29244805 G A 0.297481 -2.1431e-06
13:29245919 T C 0.029470 1.4946e-05
13:29251308 A G 0.065379 1.1366e-05
13:29256214 G A 0.222957 -6.8676e-07
13:29256736 G A 0.494807 -1.8156e-05
13:29266603 T C 0.070387 -1.0001e-05
13:29268913 A C 0.137057 -2.4960e-06
13:29271065 T C 0.087518 -1.8753e-05
13:29274345 T C 0.912315 -1.7412e-05
13:29274706 A G 0.030221 -1.1391e-05
13:29278450 C T 1.883400 -2.1123e-05
13:29287552 T C 0.084044 -1.8656e-05
13:29289043 G A 0.725798 -1.2369e-05
13:29294042 C G 0.616347 -1.0007e-05
13:29297759 A G 0.073406 7.5890e-06
13:29301391 C T 0.094403 -3.3497e-06
13:29305500 C T 0.025145 1.0881e-05
13:29307137 C T 0.058871 3.0184e-05
13:29315831 T C 0.929471 -8.0554e-06
13:29324683 T C 1.374769 1.4220e-05
13:29330469 C T 0.902915 3.4783e-05
13:29337385 G A 0.983504 2.1312e-05
13:29339397 A G 0.034624 2.5324e-05
13:29341135 G A 0.042052 -1.7757e-06
13:29362173 A G 0.664842 -1.2630e-05
13:29363510 C T 0.275848 -8.4652e-06
13:29364808 A G 0.075507 -3.9160e-07
13:29366468 T C 0.046442 -2.4995e-06
13:29369467 C T 1.219000 3.4577e-05
13:29376580 A G 0.033631 7.2890e-06
13:29378636 G A 0.089732 -7.5447e-06
13:29380973 T C 0.043633 -1.1680e-05
13:29403178 G A 1.053959 2.0626e-05
13:29404802 G A 0.055206 -7.1072e-06
13:29411957 G A 0.161968 6.7688e-05
13:29424500 T C 0.083385 3.4845e-05
13:29431338 G A 1.577779 -2.5412e-05
13:29442736 A C 0.272397 6.7937e-06
13:29446035 T G 0.079750 -1.2969e-05
13:29455982 T C 0.303903 -1.7873e-05
13:29462512 G A 0.762009 3.3976e-06
13:29467098 G A 1.860169 -1.6155e-05
13:29491556 G T 0.084979 -1.3309e-05
13:29494819 C T 0.079831 -1.8584e-05
13:29512244 T G 0.198652 1.4332e-05
13:29514918 A G 0.117967 7.8337e-06
13:29517987 C T 0.073055 -3.7352e-06
13:29518900 G C 1.913073 -9.0042e-07
13:29523034 C T 1.826249 -5.4177e-06
13:29524291 T C 1.909996 -1.9545e-06
13:29526944 G A 0.748746 1.8528e-05
13:29528643 A G 1.408295 -3.4697e-05
13:29529495 C T 0.030894 2.3010e-06
13:29533084 C A 1.807318 1.3299e-05
13:29537779 G C 0.524419 -1.2496e-05
13:29537971 G C 0.109508 2.6028e-05
13:29539451 T C 1.812619 1.3104e-05
13:29544686 T C 1.175189 2.8476e-06
13:29548289 C T 0.058297 -4.7320e-06
13:29548542 G T 0.335049 7.6591e-06
13:29548881 A G 0.040410 6.6545e-06
13:29551760 G A 0.290967 -2.1526e-05
13:29553229 G A 1.003900 -1.2785e-05
13:29557357 C T 0.817572 -4.4349e-07
13:29558694 T C 0.517038 1.8615e-05
13:29560146 A G 1.764372 1.8847e-05
13:29577090 G A 0.875250 2.1552e-05
13:29579928 G A 0.030320 -1.7435e-05
13:29584605 G C 0.298844 -4.1210e-06
13:29585363 G A 0.985949 -1.5420e-05
13:29589169 C G 0.309758 -1.2431e-06
13:29589222 C T 0.063247 -4.9700e-06
13:29595875 C T 0.065181 -1.0642e-05
13:29597646 G A 0.089708 -1.0091e-05
13:29599410 T C 0.035008 7.3164e-06
13:29600415 G A 0.036249 9.5206e-06
13:29604960 C T 0.042957 -1.1583e-05
13:29608592 G A 0.042168 -4.8397e-06
13:29615466 G A 0.034923 7.8015e-06
13:29618808 T C 0.057352 -4.7561e-06
13:29625775 A G 1.244950 -9.1391e-06
13:29631069 C T 0.719936 6.4478e-06
13:29635625 G A 1.964536 -5.3951e-06
13:29636660 C G 0.156035 -8.1535e-06
13:29638158 T C 0.023527 -4.0545e-06
13:29638300 A G 0.070659 -1.9368e-05
13:29650416 G A 0.155035 -1.6023e-06
13:29655474 G T 1.216555 -1.0388e-05
13:29669523 C T 0.055053 -5.4596e-06
13:29670250 T C 0.223484 -3.7253e-06
13:29670346 C T 1.477998 -2.7904e-06
13:29671384 C T 0.056617 -1.1509e-05
13:29679446 A G 0.092030 -4.5368e-06
13:29685150 G A 0.121319 1.7801e-05
13:29685549 C A 0.047567 -8.7497e-06
13:29692759 C T 0.450490 -1.1951e-05
13:29700602 G T 0.126324 -1.3072e-05
13:29703619 G T 0.097558 -5.0430e-06
13:29704273 G A 1.667725 -4.0295e-06
13:29710620 C T 0.132719 1.0298e-06
13:29717757 A G 1.799009 4.6948e-06
13:29721735 T C 0.038479 -9.2470e-06
13:29729540 G A 0.060014 -8.9852e-06
13:29730656 G A 0.917007 -1.5691e-05
13:29730973 T C 0.120667 2.5957e-06
13:29732994 G A 0.048723 -1.0289e-05
13:29748170 A G 1.102668 -4.1437e-05
13:29748618 A G 0.066439 1.6437e-05
13:29751732 T C 0.073589 -2.4590e-06
13:29759952 C T 1.452469 -2.1136e-05
13:29795003 G A 0.043688 3.3562e-06
13:29801023 A G 0.182315 1.6521e-06
13:29805012 T G 1.611108 -4.1948e-05
13:29805728 A G 0.049389 4.1957e-06
13:29805744 C A 1.465912 -7.0912e-05
13:29817307 G A 0.062972 8.7460e-06
13:29818018 T G 0.284977 2.4227e-06
13:29818511 C G 0.395671 6.4542e-06
13:29820351 A G 0.068408 -1.0628e-05
13:29820477 T C 0.027219 6.8769e-06
13:29828542 T C 0.643899 1.6939e-05
13:29831521 C T 0.727803 -7.4704e-07
13:29832614 A G 0.223392 3.2370e-06
13:29833415 T C 0.053530 1.5878e-06
13:29836251 A G 0.466095 6.4858e-06
13:29840953 A G 0.050130 4.2603e-06
13:29842382 G A 1.071104 1.5072e-05
13:29842524 A G 0.067690 1.0681e-05
13:29846356 C G 0.325071 7.8678e-06
13:29851666 G A 0.218204 -1.8593e-05
13:29855423 A G 0.102678 -4.3709e-06
13:29855847 T C 0.073919 -1.7590e-05
13:29858057 C G 0.032166 8.1396e-06
13:29859168 C T 0.341414 1.8240e-05
13:29861218 A G 0.054605 -3.8001e-06
13:29869134 A G 0.100604 5.5901e-05
13:29875359 C T 0.362078 2.3915e-05
13:29877197 G A 0.625312 -4.0522e-05
13:29884554 A G 0.111422 -3.0771e-06
13:29885345 G A 0.937413 -2.1887e-05
13:29886987 A G 0.261953 1.8602e-05
13:29889881 G T 0.562647 -4.0245e-05
13:29890256 A G 0.113568 -9.8787e-06
13:29891110 G A 0.169842 -1.5897e-05
13:29891513 C T 0.644725 -1.4020e-06
13:29891522 C T 0.078951 1.3498e-05
13:29892812 G A 0.044572 -8.9044e-06
13:29893453 T C 0.714554 -6.3741e-06
13:29893493 G A 0.057134 -1.4837e-05
13:29894779 G A 0.059714 -1.0771e-05
13:29897002 T G 0.030847 5.5603e-07
13:29898323 G A 1.760010 1.1572e-05
13:29898768 C A 1.749834 1.1260e-05
13:29898783 T C 0.063386 9.9589e-06
13:29900007 A G 0.441059 3.5236e-06
13:29900195 A G 1.320695 2.7279e-06
13:29902788 C A 1.761669 8.3154e-06
13:29914107 C T 0.469910 4.8147e-06
13:29927977 T C 0.026604 -5.5016e-06
13:29931110 T C 0.044629 1.4789e-05
13:29931277 G A 0.060258 -2.2616e-06
13:29932478 G A 0.027879 2.8568e-05
13:29940969 A C 1.518514 -7.3234e-06
13:29947785 C T 1.816301 3.7673e-06
13:29952576 T C 1.150745 1.0066e-05
13:29953996 G A 1.330895 -4.8501e-06
13:29955914 G A 0.034046 -1.3892e-05
13:29955949 A G 1.347754 8.5905e-06
13:29957686 A G 0.053836 2.0138e-05
13:29961332 G C 0.218649 -1.3653e-05
13:29962516 C A 1.820163 2.3544e-05
13:29971879 T C 0.669510 -3.4889e-06
13:29979631 C T 0.037772 1.2580e-05
13:29980735 T C 0.097983 -1.2337e-06
13:29987237 G A 0.414948 -3.7688e-05
13:29989466 G A 0.482476 1.9642e-05
13:29996309 G C 0.052847 1.4188e-05
13:29997610 T G 0.757059 -8.6628e-06
13:29997689 C A 1.352789 8.6829e-06
13:30005785 A G 0.085489 -5.0535e-06
13:30011245 G A 0.232660 2.2706e-05
13:30011544 C T 0.089766 -5.2036e-07
13:30012885 C T 1.612648 -6.4651e-06
13:30013244 G C 1.533130 8.3280e-07
13:30015007 A G 0.946143 3.6292e-06
13:30016362 T C 0.791258 3.6437e-05
13:30017150 G A 0.109195 3.6800e-06
13:30017318 C G 0.098721 1.3500e-06
13:30020429 G A 0.109080 3.8331e-06
13:30023257 C T 0.855086 -9.8128e-06
13:30043007 G T 0.072834 -9.3433e-06
13:30044351 A G 1.358280 2.7001e-05
13:30044430 C T 0.047363 1.0612e-05
13:30044757 T C 0.027165 -1.5222e-06
13:30044770 C T 0.370601 -4.1804e-07
13:30045600 G A 0.477702 7.1002e-06
13:30047509 T G 1.761091 -2.9609e-05
13:30050877 C A 1.709363 2.0953e-06
13:30051688 T C 0.143697 -2.7518e-05
13:30052150 G A 1.877538 -1.6846e-05
13:30054139 A G 0.100247 -2.3955e-05
13:30056562 A G 0.937385 1.1012e-05
13:30057146 A G 0.249452 4.0049e-06
13:30057890 G T 0.028072 2.7773e-06
13:30058752 T C 0.040261 -1.5206e-05
13:30060271 G C 1.922079 -1.2089e-05
13:30060308 A G 0.182145 2.5829e-05
13:30062554 A C 0.073045 2.8999e-07
13:30064014 A C 0.637453 -1.2588e-05
13:30064241 T G 0.142524 1.0902e-06
13:30065078 C A 1.917262 -5.2780e-06
13:30067464 C T 1.587955 1.9624e-05
13:30072695 A G 0.127361 -3.1917e-05
13:30075686 C G 0.128065 3.8391e-06
13:30077088 T C 1.562422 1.0587e-05
13:30078431 C A 0.324217 -1.4195e-05
13:30079875 C G 0.243553 -2.3554e-05
13:30080633 C A 0.036195 5.2543e-06
13:30081215 C T 0.074575 7.7659e-06
13:30091946 T C 0.044534 -2.0372e-05
13:30092327 C T 0.110549 -3.5613e-06
13:30092683 T C 0.175465 -2.2420e-05
13:30097417 A G 0.046924 -2.0362e-05
13:30098622 T C 1.674202 2.1677e-05
13:30100679 C T 0.130013 -1.5328e-05
13:30103554 G T 0.112354 -4.4185e-06
13:30109844 A G 0.421629 -2.4381e-05
13:30113773 A G 0.058025 2.4239e-05
13:30120241 G A 0.047268 1.0884e-05
13:30125816 T C 0.506189 9.1022e-06
13:30136235 A G 0.155889 -2.1257e-05
13:30137050 T C 0.038149 -1.1289e-05
13:30139463 G T 0.030007 4.1726e-06
13:30150630 G A 0.132566 6.4330e-06
13:30157252 T C 0.298205 -2.9129e-06
13:30159194 G C 0.282206 2.9087e-05
13:30160008 G A 0.222491 1.6534e-05
13:30161846 G C 0.045184 -5.1034e-06
13:30164111 A G 0.081283 1.3886e-05
13:30165465 C T 1.480725 -9.5015e-07
13:30166361 C T 0.082442 2.3886e-06
13:30167367 T C 0.100159 8.6068e-06
13:30172048 T C 0.069020 1.5737e-06
13:30173594 A G 0.103552 -1.3765e-05
13:30177337 C G 1.182635 1.3445e-05
13:30177868 C A 0.127201 3.1781e-06
13:30214630 C T 0.170277 -4.0356e-06
13:30225280 T C 0.307817 1.2984e-04
13:30228486 C A 1.182703 4.7400e-05
13:30235659 C T 0.756032 7.8151e-05
13:30258155 A G 0.466432 -3.7871e-05
13:30261653 A G 0.312569 -4.4142e-06
13:30261837 T C 0.922175 5.7660e-05
13:30266608 C T 0.245756 6.0522e-06
13:30272434 T G 0.041542 -2.4636e-05
13:30273321 G A 0.073113 7.3839e-06
13:30277421 T C 0.027301 -7.4192e-06
13:30283825 T C 0.114761 3.4260e-05
13:30287054 A C 0.088358 -4.7814e-06
13:30294932 T C 0.023194 -1.1917e-05
13:30296621 A G 0.202531 -7.7726e-06
13:30301412 T C 0.085890 -4.5841e-06
13:30303093 C T 0.910122 -6.2071e-05
13:30307575 T C 1.817141 2.6501e-07
13:30345330 C T 0.100349 -1.5041e-05
13:30351266 G A 0.185440 -1.8475e-05
13:30356973 A G 0.519122 2.5244e-05
13:30357246 A G 0.031656 -8.8623e-06
13:30365012 T C 0.059908 1.4567e-05
13:30374227 G A 0.581771 1.0317e-05
13:30378701 C T 0.690654 2.1555e-05
13:30380407 C T 0.256173 2.6324e-05
13:30436889 G A 0.865343 -4.0047e-05
13:30444992 A G 0.201470 -2.1194e-05
13:30451184 A G 0.141059 -2.2151e-05
13:30456510 T C 0.112565 7.4060e-06
13:30458737 T G 1.334968 2.6811e-06
13:30464251 C T 0.074188 4.2013e-06
13:30468502 A G 1.235995 -7.6880e-06
13:30471733 T C 0.041264 1.0012e-05
13:30471991 T C 0.038367 -2.7944e-05
13:30473863 A G 0.066399 -1.2388e-05
13:30475332 A G 0.109668 -1.5225e-05
13:30475455 T G 0.426130 -6.0060e-06
13:30481627 C G 1.722285 1.1134e-05
13:30482024 T C 0.670979 8.3976e-06
13:30483703 T C 0.079270 -1.3778e-05
13:30483853 G A 0.022228 -7.0205e-06
13:30483971 C G 0.113578 -1.1916e-05
13:30484234 G C 0.232643 -7.3505e-07
13:30484929 G T 0.075333 -9.3415e-06
13:30486314 A G 0.120860 -2.3684e-05
13:30490623 A G 0.081429 -1.1837e-05
13:30493062 C T 0.478324 -3.4174e-06
13:30493331 A C 0.126745 8.0689e-07
13:30496856 G T 0.081082 6.2502e-06
13:30500009 G T 1.882465 -2.3916e-05
13:30502229 C T 0.132831 8.7505e-06
13:30502625 A G 0.023884 -2.7099e-07
13:30515060 T C 0.575230 1.6526e-05
13:30515610 T C 1.140266 1.5262e-05
13:30524144 A C 0.032081 9.7224e-06
13:30527862 T C 1.416801 -1.0285e-05
13:30532001 G T 1.683126 -3.7256e-06
13:30532476 C T 0.064518 2.0387e-06
13:30536941 T G 0.155793 4.7283e-06
13:30538089 G A 0.220179 -1.6898e-06
13:30539722 G T 1.041359 -7.9047e-06
13:30543738 T G 0.111116 -2.6060e-05
13:30543916 G A 0.609503 6.5375e-07
13:30552122 G A 0.021028 -4.2721e-06
13:30562849 A G 0.055193 1.0698e-05
13:30563880 T G 0.046924 3.0270e-06
13:30583376 T C 1.347860 1.8375e-05
13:30584828 C T 0.128918 1.7320e-06
13:30585169 T C 0.265846 5.3030e-06
13:30585884 T C 0.225072 -5.2964e-05
13:30587857 T C 0.142721 -3.6857e-05
13:30597106 T C 0.055431 1.0595e-05
13:30600370 G A 0.127327 -1.8820e-05
13:30600833 G C 0.022677 -1.5365e-05
13:30601201 C T 0.164086 -7.9813e-06
13:30608199 T C 0.063424 -1.3404e-05
13:30610053 G T 0.096405 1.5695e-06
13:30612935 A G 0.056304 7.3727e-06
13:30614492 A G 0.150041 -7.9833e-06
13:30614641 T C 0.347465 8.7999e-06
13:30615104 T C 1.000303 -1.8514e-05
13:30620601 A T 0.337361 -2.9089e-05
13:30620776 T C 0.080307 -2.6754e-05
13:30620778 A G 0.085227 1.0719e-05
13:30621346 C G 0.033220 -1.6413e-06
13:30622662 C T 0.262779 -3.0898e-06
13:30625724 C T 0.172507 -6.7501e-06
13:30626951 C T 0.155311 -1.9439e-05
13:30627297 A C 0.093771 1.8479e-06
13:30637134 T G 0.114044 4.8032e-06
13:30638615 T C 0.330232 -5.5743e-05
13:30639033 C T 0.218694 7.2031e-06
13:30639700 C G 0.730955 3.1313e-05
13:30642960 A G 0.489748 -1.4318e-05
13:30642995 C T 0.148899 -4.9027e-06
13:30643630 C T 0.072066 1.7970e-05
13:30646520 A C 0.094858 -5.8470e-06
13:30649502 T C 0.081062 1.7426e-05
13:30653981 A C 1.786753 -8.4544e-06
13:30655084 C T 0.144577 1.9679e-05
13:30656007 T C 0.182679 -1.0567e-05
13:30656568 A C 0.023149 -1.2117e-05
13:30657971 T C 0.140430 1.2862e-05
13:30666126 G A 0.783210 -1.3158e-06
13:30667136 T C 0.077489 -5.3778e-06
13:30668901 C T 0.038156 -1.2206e-05
13:30672848 C T 1.139474 -1.0242e-05
13:30674788 C T 0.122591 5.1932e-07
13:30675008 G A 0.304726 -4.9775e-05
13:30677163 G T 0.487582 -5.1647e-06
13:30678973 T C 0.059572 2.1854e-05
13:30682781 C A 0.339669 4.3793e-05
13:30683457 C G 0.324846 -3.8952e-05
13:30684016 G A 0.032764 -3.5555e-06
13:30684241 A G 0.700952 2.8965e-05
13:30686865 A G 1.672631 -1.6961e-05
13:30690023 T C 1.972390 1.0814e-05
13:30692935 T C 0.053149 -1.7869e-05
13:30693634 A G 0.301013 1.2392e-05
13:30697926 G T 0.190757 -1.7783e-05
13:30699702 A G 0.753271 -2.8336e-05
13:30700145 T G 0.127973 -1.2979e-05
13:30708574 T C 0.671635 2.3978e-05
13:30709339 A G 0.048223 2.8361e-05
13:30717620 A G 0.042202 5.1396e-06
13:30720908 C T 0.039941 -2.0340e-05
13:30722534 C G 0.049114 -1.1702e-05
13:30724497 A G 0.060714 1.1356e-05
13:30727212 C A 0.130478 2.5036e-05
13:30727616 C T 0.024961 3.4864e-06
13:30730485 A C 0.202541 -2.0563e-05
13:30732041 G A 0.613603 -1.8378e-05
13:30734645 T C 1.235224 -2.8432e-06
13:30737203 G A 0.817572 -3.1915e-05
13:30737565 T C 0.388042 3.3629e-05
13:30739278 G A 0.031799 -4.5854e-06
13:30745614 A C 0.035345 6.4319e-06
13:30748122 C T 0.123369 -1.2789e-05
13:30750037 C T 0.420789 2.1534e-05
13:30751052 C T 1.956523 1.6848e-05
13:30751592 T C 0.054778 8.2262e-06
13:30751675 C T 0.735137 -1.5237e-05
13:30753154 T C 0.366888 -3.5782e-06
13:30753573 T C 0.840484 -2.7003e-06
13:30759711 A G 0.649322 7.2352e-06
13:30761027 G A 0.082463 3.6988e-06
13:30761173 T C 0.261735 4.8888e-05
13:30773178 C T 0.357784 -7.4378e-06
13:30775537 A C 0.220370 -3.9625e-05
13:30780588 C T 0.454464 -1.5000e-05
13:30783788 C T 0.113520 2.0562e-05
13:30786777 T C 0.044691 -7.0166e-06
13:30797291 A G 0.641319 1.1385e-05
13:30797758 G A 0.389742 -2.4847e-05
13:30803186 G A 0.113595 -4.5067e-06
13:30808622 T C 0.030432 5.4698e-06
13:30810711 T C 0.365665 -1.1474e-05
13:30826247 C T 0.332533 3.4188e-05
13:30830600 A T 0.654694 6.5647e-06
13:30832418 G C 0.396994 1.0211e-05
13:30839626 T C 0.145876 -1.6396e-05
13:30845845 G C 0.201106 2.5796e-06
13:30848374 C T 0.121720 -5.3940e-06
13:30854462 T G 1.211959 -1.1000e-07
13:30868128 C T 0.925415 -3.4120e-06
13:30871450 T C 0.092485 1.5541e-05
13:30874175 G A 0.082799 2.4023e-05
13:30881457 A G 0.044606 6.9921e-05
13:30883168 T C 0.344854 -3.4314e-06
13:30884562 T C 0.622528 3.2711e-05
13:30887763 T C 0.313328 -1.3308e-05
13:30895462 A G 0.403443 -1.0518e-05
13:30900868 T G 0.344195 -3.1779e-06
13:30912750 A G 0.893739 -4.6839e-05
13:30913882 C G 0.124478 1.0676e-05
13:30918765 A G 0.044697 -1.9304e-05
13:30922081 A G 0.046333 1.6134e-06
13:30922650 A G 0.036759 -1.5998e-05
13:30926429 C G 0.413932 -2.2820e-05
13:30928034 G A 0.085625 8.5012e-07
13:30934307 A G 0.026410 -6.2259e-06
13:30934668 C T 0.043926 3.8153e-06
13:30938737 G A 0.118552 -7.5699e-06
13:30940510 G A 1.612682 3.3515e-05
13:30942179 A G 0.027158 3.0260e-05
13:30942955 A G 0.609350 5.9819e-06
13:30944206 T C 0.683670 1.2076e-05
13:30946126 A G 0.972757 2.4293e-05
13:30946696 C A 0.119674 -4.0829e-05
13:30955333 A G 0.028657 1.2029e-06
13:30959481 G A 0.955663 -9.5248e-06
13:30963468 A G 0.073038 4.6928e-06
13:30964077 C A 0.572000 1.4757e-05
13:30964283 T C 1.898155 2.3257e-05
13:30974376 C T 0.968419 -8.6592e-06
13:30976227 T C 0.158228 -1.2976e-05
13:30980265 T C 0.103769 -2.0263e-05
13:30980319 C T 1.912795 8.8806e-06
13:30981374 T A 0.183210 -4.6682e-05
13:30982367 A G 0.027889 -6.8623e-06
13:30989163 C T 0.086349 3.2493e-06
13:30995409 T C 1.204105 2.4179e-05
13:30995903 A T 0.249918 1.9605e-06
13:30997071 C T 0.036222 -2.3214e-07
13:31002937 A G 0.252314 3.9261e-05
13:31005142 C T 1.242890 1.6794e-05
13:31005212 T G 0.035899 -9.7724e-06
13:31005784 T C 0.046057 -1.7785e-05
13:31012904 T C 1.484148 1.8250e-05
13:31013903 C T 0.035226 2.7383e-06
13:31018383 A G 0.023272 3.7161e-06
13:31019580 T C 0.551812 -1.8187e-05
13:31020087 G A 0.052150 2.2546e-05
13:31037903 C G 0.537216 -1.6714e-05
13:31041916 T C 0.044242 6.2158e-06
13:31043475 A C 0.961725 -7.4556e-06
13:31050070 C T 1.068625 -1.9424e-05
13:31051237 A G 0.244406 1.9473e-05
13:31051614 T C 0.276181 -7.7292e-06
13:31053333 G A 1.964234 7.5449e-06
13:31054166 G A 0.587704 -7.9552e-06
13:31056281 C T 0.503483 -2.3918e-05
13:31059084 G C 0.408312 -3.4613e-05
13:31060704 A C 0.379260 1.0616e-05
13:31066713 G A 0.042484 1.0197e-06
13:31070212 C T 1.967403 1.0405e-05
13:31072636 C T 0.873350 -1.9683e-05
13:31078796 A G 0.040771 -1.1447e-05
13:31079786 C G 0.323701 -2.7381e-05
13:31079837 G A 0.626434 -8.5762e-06
13:31080015 G A 0.194109 4.5952e-06
13:31082358 G A 0.025648 3.2069e-06
13:31088208 G C 1.262079 -2.0977e-06
13:31088936 G A 0.202208 -2.4715e-05
13:31096808 C T 1.479249 3.3830e-06
13:31097577 T C 0.211986 -4.9273e-05
13:31097642 C T 1.691055 -3.5676e-05
13:31104008 A G 0.022571 -1.7331e-05
13:31105403 T C 0.257214 -1.7436e-05
13:31112376 A G 0.199056 -2.4950e-06
13:31113379 G T 0.165228 -1.8974e-05
13:31117675 A G 0.351423 2.7272e-06
13:31121327 C T 0.052051 -5.2755e-05
13:31121700 C T 0.021018 2.6744e-06
13:31122656 A G 0.066154 -2.5427e-06
13:31124678 A G 1.193083 9.4610e-06
13:31127351 T C 0.057443 -4.5044e-06
13:31129000 T C 1.469023 9.1179e-06
13:31131436 T G 1.799278 5.3795e-05
13:31132712 T C 1.476448 7.6143e-06
13:31133133 T C 0.612121 2.7993e-06
13:31133924 A G 0.100961 -1.3140e-05
13:31134432 A G 1.757746 -6.9000e-06
13:31134749 C T 0.028059 -3.1703e-06
13:31135463 C T 0.183301 2.4746e-06
13:31148643 G A 0.117386 -1.5020e-05
13:31149315 T G 0.737809 -1.9733e-05
13:31152826 T G 0.038425 -5.7626e-06
13:31155422 T C 0.181598 -2.0301e-05
13:31159911 G A 0.719974 -1.0449e-05
13:31162125 T C 0.248877 -5.8004e-06
13:31172568 C T 0.089803 -2.0676e-05
13:31173312 T C 0.180276 1.1025e-05
13:31174228 T C 0.066096 3.6311e-06
13:31179698 G A 0.770461 -1.7751e-05
13:31187734 C T 0.792335 -1.5717e-05
13:31217720 C T 0.025992 9.9757e-06
13:31219394 A G 0.039605 -5.9866e-06
13:31221106 T C 0.071743 -2.4581e-06
13:31224435 T C 0.106193 -2.2577e-05
13:31231778 C G 0.042022 2.2254e-06
13:31231806 C T 0.806540 -1.0136e-05
13:31238546 G A 0.094818 -1.1650e-05
13:31244780 C T 1.637977 2.1377e-06
13:31248680 C T 0.206995 -9.7070e-06
13:31256379 A C 0.226411 -4.5413e-06
13:31259072 A G 0.458442 -5.5413e-06
13:31269898 T C 1.834191 -4.8266e-07
13:31271389 T C 0.031166 -9.1078e-06
13:31271809 G A 0.687465 -1.0966e-05
13:31275633 G T 0.070744 2.4705e-05
13:31285609 A C 0.057794 7.7948e-06
13:31287811 C T 0.085247 5.3793e-06
13:31289135 G A 0.169743 3.6818e-06
13:31293307 T G 0.506376 -1.3382e-05
13:31294536 A G 0.124060 -1.9498e-05
13:31294886 C T 0.031554 -1.6811e-06
13:31300346 T G 0.051606 -2.1667e-05
13:31308329 G T 0.308609 -1.7730e-05
13:31309404 A G 0.107570 -4.2295e-06
13:31312689 T C 0.099662 6.7523e-06
13:31314306 T C 0.069594 1.8454e-05
13:31317452 G A 0.165085 -4.1792e-06
13:31325643 A C 0.887554 -3.1392e-05
13:31331139 A G 0.196319 5.4398e-06
13:31336177 G A 0.128710 1.5094e-05
13:31337640 A G 0.530253 -3.4568e-05
13:31339540 C G 0.039921 1.2380e-05
13:31344712 C T 0.347472 8.3062e-06
13:31347221 A G 0.234982 5.9291e-06
13:31351073 A G 0.075649 -4.5283e-06
13:31351870 A G 1.508709 1.3925e-05
13:31354614 A G 0.042902 -3.7863e-06
13:31359385 T C 0.075870 -1.0852e-05
13:31363567 A G 0.439685 9.6217e-06
13:31365035 G A 1.730085 -6.6998e-06
13:31368017 T G 1.330011 3.9678e-06
13:31370192 A C 0.038306 2.4697e-05
13:31371117 T C 0.063080 4.1216e-06
13:31372019 T G 1.650491 2.0659e-06
13:31372714 A G 0.056464 2.9495e-06
13:31373280 A G 0.082687 1.6808e-06
13:31375195 C T 0.417070 6.9680e-06
13:31378368 G C 0.427949 2.9567e-06
13:31379715 G A 0.046326 -1.6324e-05
13:31385808 T C 0.734005 3.7952e-06
13:31387497 T C 1.461478 2.8917e-06
13:31388774 A G 0.120775 2.4273e-05
13:31390491 C T 0.535472 2.5581e-05
13:31390512 T C 0.085268 -6.8592e-06
13:31391990 A G 0.021368 1.4173e-05
13:31397484 T C 0.143044 3.1546e-06
13:31397815 T C 0.174639 5.9721e-06
13:31398178 A G 0.059612 6.3284e-06
13:31398898 A G 0.036398 3.3739e-06
13:31399111 T C 0.603445 -2.2446e-06
13:31401409 A G 0.116019 1.0961e-05
13:31404587 A G 0.028066 2.3616e-05
13:31412128 A C 0.443170 -3.8965e-05
13:31416073 C T 0.783044 3.1112e-05
13:31421642 T C 0.096494 -1.1931e-05
13:31429657 A G 0.570711 -4.6344e-05
13:31432257 C T 0.037031 -4.6431e-06
13:31435076 G T 0.767170 1.6504e-05
13:31435381 C T 0.064882 2.2226e-06
13:31443220 G A 0.052786 3.8971e-05
13:31443409 T C 0.276365 7.2533e-06
13:31444545 T G 0.035834 5.6975e-06
13:31445135 A G 0.021018 -5.0621e-06
13:31445890 A G 0.440705 -7.3038e-06
13:31449906 C T 0.227336 6.1015e-06
13:31450179 G A 0.048226 -1.8498e-05
13:31451688 A G 0.257159 1.5124e-05
13:31452017 G A 1.495341 -1.0507e-06
13:31456253 T C 0.530396 -5.0301e-06
13:31457093 G A 0.475628 -3.4309e-06
13:31460818 A C 0.231426 -1.4563e-05
13:31461264 G A 0.032788 1.3599e-05
13:31468384 C A 1.507206 -2.1755e-06
13:31475216 A G 0.053707 -4.4998e-07
13:31484356 C T 0.325128 -2.4448e-05
13:31484608 T G 0.513159 -8.6014e-06
13:31492155 T G 0.512200 -8.3076e-06
13:31495339 T C 0.030942 -2.8459e-06
13:31511836 T C 0.333638 -1.3968e-05
13:31512404 G A 0.666882 -9.2290e-06
13:31513900 C T 0.040798 -6.4554e-06
13:31515131 A G 0.459234 1.4250e-05
13:31524625 T C 0.450568 8.7572e-06
13:31525135 C G 0.045078 -6.8059e-06
13:31526485 G A 0.084843 3.3535e-05
13:31528045 A G 0.128401 9.1415e-06
13:31531009 A G 0.756161 -7.6378e-06
13:31534945 C T 0.033481 1.2464e-05
13:31534962 T C 0.957645 1.4953e-05
13:31535013 G T 0.025342 -4.3010e-06
13:31535437 T G 0.654592 1.0996e-06
13:31535891 A G 0.282770 -9.2874e-06
13:31543522 T C 0.147940 1.0367e-05
13:31543716 T C 0.101566 1.3979e-05
13:31545761 G T 0.103416 -5.0111e-06
13:31559522 A G 0.453553 2.4165e-05
13:31561762 A G 0.058919 -1.0987e-05
13:31564430 C A 0.783822 -5.0566e-05
13:31564729 G C 1.641509 -4.3549e-05
13:31565230 A C 1.774653 2.8462e-05
13:31565687 G T 1.819367 -3.4462e-05
13:31570169 C T 0.369442 -1.6816e-06
13:31573041 T C 0.462600 2.6424e-05
13:31573640 A G 0.122305 2.0433e-05
13:31573931 T C 0.760955 -1.7068e-05
13:31574383 G C 0.079464 -8.0878e-06
13:31574849 T A 0.062016 3.2445e-06
13:31578082 G A 0.776489 -5.7327e-06
13:31579587 G A 0.117943 9.8530e-06
13:31580006 A G 0.034875 -1.0639e-05
13:31595379 T C 1.066235 -2.5219e-06
13:31596503 T C 1.437091 -2.9369e-05
13:31599458 A G 0.053642 2.4990e-05
13:31601829 A G 0.105561 -1.5457e-05
13:31603927 A G 0.164453 5.2084e-05
13:31607078 A G 0.690575 1.8979e-05
13:31607814 A C 0.038459 -2.1028e-05
13:31609151 C T 0.163049 5.0422e-05
13:31615363 G A 0.076880 -1.1145e-05
13:31617546 G T 1.939480 -3.9729e-06
13:31620004 A G 0.046469 5.0095e-06
13:31624744 G A 0.398656 -1.7848e-05
13:31630127 C T 0.176832 -2.3982e-06
13:31631135 A G 0.104987 3.8986e-06
13:31631787 T C 0.070655 1.2257e-05
13:31631862 A G 0.031741 -5.7840e-06
13:31633280 C T 0.120802 1.2921e-05
13:31635793 A G 0.700129 1.4667e-05
13:31637563 G A 0.577021 9.3123e-07
13:31639909 C T 0.126416 -1.1017e-05
13:31641248 T C 1.148072 -9.8393e-06
13:31643373 C T 0.063590 1.5659e-05
13:31653095 G A 1.944243 -9.3597e-06
13:31653131 A C 0.069023 8.8783e-06
13:31656187 T G 0.297889 -1.2999e-05
13:31657667 G A 0.347635 9.0652e-05
13:31660307 T C 0.107955 4.4648e-06
13:31660856 C T 0.039169 -1.5413e-05
13:31661376 T C 0.034675 5.9580e-06
13:31665066 G A 0.152540 3.4461e-06
13:31671810 C T 0.069339 6.2701e-06
13:31673091 C T 0.485019 -7.5157e-06
13:31675936 T C 0.045503 -6.7187e-06
13:31678276 A G 0.215790 1.3970e-05
13:31680424 T C 0.892052 -1.4141e-04
13:31682196 T C 1.330561 -6.0108e-05
13:31682547 T C 0.077883 7.6060e-06
13:31682739 T C 0.432576 1.9338e-05
13:31686885 G A 0.055733 6.5373e-06
13:31687723 G A 0.190315 -2.8584e-05
13:31689896 C T 0.028783 -3.5149e-06
13:31690051 G C 0.066558 -3.9329e-06
13:31691151 C T 0.029915 -7.8254e-06
13:31694787 A C 1.136486 -2.2597e-05
13:31696511 T C 0.069526 1.9235e-05
13:31696931 G A 1.602496 -2.0040e-06
13:31699488 T G 0.152213 5.9639e-06
13:31699884 G A 0.786049 -2.8926e-05
13:31700395 A C 0.098285 -2.5892e-05
13:31707943 C T 0.045649 -1.5162e-05
13:31721220 T C 1.404579 1.8413e-05
13:31728639 T C 0.459160 1.9565e-05
13:31729776 G T 0.031268 -1.0340e-05
13:31734601 C T 0.092397 -7.9147e-06
13:31735400 A G 0.942570 6.4469e-08
13:31737476 C G 0.157113 -5.6053e-06
13:31740629 T C 0.140042 -5.5478e-06
13:31748618 A C 0.401121 -9.7073e-06
13:31749363 G A 0.065464 1.0583e-05
13:31758312 T C 0.059895 -2.4848e-05
13:31765139 A C 0.244862 9.1962e-07
13:31765762 A G 0.083214 1.2651e-05
13:31770943 A G 0.065790 -1.8708e-06
13:31773034 G T 0.769693 1.5964e-05
13:31773625 G T 0.579741 1.4388e-05
13:31777566 A G 0.040193 -1.6461e-06
13:31800339 C T 0.051990 -3.6641e-05
13:31804176 T C 0.205941 -7.1403e-06
13:31806884 A G 1.430275 3.4764e-05
13:31813371 A G 0.052014 6.9155e-06
13:31814318 C T 0.403630 -3.0762e-05
13:31839274 A G 0.593932 1.1530e-05
13:31843598 G A 1.532460 3.4479e-05
13:31848535 A G 1.871150 1.0023e-05
13:31848657 T C 0.048784 3.2828e-05
13:31849850 T C 1.411861 3.6525e-05
13:31851355 C T 0.036191 -5.0665e-06
13:31851685 G A 0.032659 -1.2636e-05
13:31863009 G A 0.039734 5.6452e-06
13:31871801 C A 0.074103 9.1784e-06
13:31872758 A C 0.236356 8.3579e-06
13:31885907 G A 0.456464 -2.5497e-05
13:31891743 A G 0.051470 2.3124e-06
13:31891746 A G 1.524776 2.4872e-05
13:31901779 C T 0.028827 -1.4148e-05
13:31903841 G A 0.444585 2.9033e-06
13:31907742 A G 0.146315 2.8247e-05
13:31908856 A G 0.073100 -9.8806e-06
13:31921922 A G 0.047098 8.8208e-06
13:31927128 A G 1.459707 1.0640e-05
13:31928921 C T 0.182343 -4.4936e-06
13:31931568 T G 0.033934 -7.5615e-06
13:31938849 T C 0.047166 -1.4567e-05
13:31940539 C T 0.055281 -1.8239e-05
13:31941210 G A 1.518640 2.4744e-06
13:31944545 T C 0.061469 -1.2356e-07
13:31949809 T C 0.124563 2.2653e-05
13:31950204 C G 1.122863 1.5745e-05
13:31950599 G T 1.295424 3.5140e-05
13:31952503 A G 0.111637 2.3473e-05
13:31955581 C T 1.203908 1.0869e-05
13:31958827 C T 0.105473 1.9596e-05
13:31968565 C T 0.118542 9.3588e-06
13:31973382 C T 0.210877 -3.1659e-05
13:31973480 G A 1.495378 -1.0693e-05
13:31977034 T C 0.098700 1.7907e-06
13:31981675 C T 1.066307 -1.7653e-05
13:31982917 T C 0.301408 -8.9335e-06
13:31985820 C T 0.853430 2.5234e-06
13:31989435 C A 1.051722 1.8152e-05
13:31990519 G A 0.276756 4.6625e-06
13:31990598 C A 0.860427 2.0453e-05
13:31990805 C T 0.129975 -5.7873e-06
13:31994364 A G 0.088848 2.2165e-05
13:31996473 G A 1.300408 8.4661e-06
13:31996614 C A 0.057542 -1.6186e-05
13:31998190 G A 1.100903 -1.4650e-05
13:32000616 G C 1.942050 1.4586e-05
13:32001922 C A 0.028909 8.0175e-06
13:32006234 C G 1.737255 1.0945e-05
13:32006432 T G 0.050606 -5.0577e-06
13:32006889 A G 0.701149 -6.8325e-06
13:32007012 G A 0.064345 -3.1860e-06
13:32010016 A G 0.041984 -1.1675e-05
13:32010670 A G 0.090490 -1.6198e-05
13:32011166 G A 0.360789 -1.5790e-05
13:32012078 T C 0.115897 3.8794e-07
13:32015286 G A 0.272815 1.7850e-06
13:32016690 A G 0.068738 1.2897e-05
13:32017667 C T 0.080355 1.7545e-05
13:32045350 G A 0.653422 1.4104e-05
13:32056341 A G 0.027607 1.8747e-05
13:32061285 T C 1.624211 -2.0586e-05
13:32074965 G A 0.066021 -2.7144e-05
13:32076690 C T 0.873578 -2.4999e-06
13:32079558 G A 0.368106 -3.2599e-05
13:32080093 A G 0.164674 -1.4301e-05
13:32085723 G A 0.087277 -1.5206e-05
13:32086908 C G 0.305919 -2.3625e-06
13:32087599 G A 1.038731 -7.4580e-06
13:32089925 C T 0.684694 9.1331e-07
13:32093390 A C 0.034165 -1.8128e-08
13:32099006 C T 0.331816 3.1515e-06
13:32111637 G A 0.201609 1.7424e-06
13:32114398 C T 0.745829 -1.4499e-05
13:32165289 T G 0.049773 8.4314e-06
13:32167710 T C 0.037677 -1.8221e-05
13:32171217 T G 0.194963 -2.2421e-05
13:32173100 T C 0.035702 -1.8523e-05
13:32173198 G A 0.074092 -1.1677e-05
13:32188280 A G 0.220363 1.0265e-05
13:32188724 T C 0.155399 -8.0049e-06
13:32191857 T G 0.150820 -4.6928e-07
13:32195106 G A 0.124913 1.5077e-06
13:32213124 G T 0.413418 -2.8376e-05
13:32216907 T G 0.978115 3.1441e-05
13:32225060 G A 1.390517 5.0152e-06
13:32231846 G A 1.604951 3.4023e-06
13:32249677 T C 0.056787 1.2149e-05
13:32256732 A G 0.548470 -1.2252e-05
13:32267929 C T 0.071607 1.0535e-05
13:32279238 G T 0.465089 -3.4259e-06
13:32284493 G A 0.021290 4.8441e-06
13:32286427 G C 1.630263 2.6655e-05
13:32290220 T C 0.076479 -6.8658e-06
13:32291163 G A 0.129217 1.1861e-05
13:32305368 T C 1.524365 -7.8886e-06
13:32307881 C T 1.134823 3.8304e-06
13:32309917 A G 0.075235 -1.4878e-05
13:32318373 C T 0.349434 -2.3741e-06
13:32319365 G C 0.041505 9.4984e-06
13:32319880 A G 1.226333 -1.2885e-05
13:32320051 T C 0.048488 -1.1934e-05
13:32329323 C A 0.032251 2.5308e-05
13:32331594 A G 0.036494 -7.2001e-06
13:32344989 A G 0.804439 -8.1208e-06
13:32345208 A G 0.274947 -1.0837e-05
13:32353792 A G 0.177002 2.2847e-05
13:32362209 T G 1.181415 1.2325e-05
13:32364713 C T 0.033043 5.0618e-06
13:32365235 A G 0.091533 4.2829e-05
13:32365715 C T 0.035719 -2.0654e-05
13:32371361 G A 0.263785 -1.2551e-05
13:32373115 C T 0.153750 -3.9450e-06
13:32378214 T C 0.257829 -1.1947e-05
13:32380626 C T 0.047553 2.2085e-05
13:32388998 T C 0.111783 -2.9432e-05
13:32413137 A G 0.466775 2.3510e-05
13:32413550 T C 0.098598 2.2455e-06
13:32426467 A G 0.031302 -1.1412e-05
13:32428208 A G 0.042532 1.0775e-05
13:32428601 G T 0.129720 -3.0203e-06
13:32443042 T C 0.755080 -2.5068e-05
13:32454522 C T 0.313307 -1.2353e-05
13:32460561 C A 0.161277 2.2151e-05
13:32470260 T C 0.055451 8.4064e-06
13:32472367 G A 0.062166 2.0215e-05
13:32487823 G C 0.108740 -1.3393e-05
13:32489511 A G 0.934856 4.2616e-05
13:32498527 T C 0.049039 2.9519e-06
13:32504006 T C 0.025121 -2.3860e-05
13:32505476 T A 0.722469 -3.7075e-06
13:32509816 G A 0.037048 -5.3140e-06
13:32516037 A C 1.874710 7.9366e-06
13:32525244 T G 0.391330 -2.4272e-05
13:32525678 G A 1.418137 1.3706e-05
13:32527540 C A 1.874965 4.0255e-06
13:32528958 T C 0.209738 -1.7295e-05
13:32530166 A G 0.211462 1.6888e-06
13:32542527 A G 1.895476 -2.3566e-05
13:32545856 A G 0.584331 1.6700e-05
13:32546255 T C 0.681668 -1.1679e-05
13:32547251 G A 0.632041 -1.4902e-05
13:32552124 C G 0.035865 8.9387e-06
13:32553168 G A 0.117695 -1.8994e-05
13:32553799 C A 0.035538 -1.7676e-05
13:32554286 G T 0.237981 1.1139e-05
13:32554539 G C 0.026740 -1.6433e-05
13:32560173 A G 1.895401 -1.6397e-05
13:32560332 A G 1.852084 -1.1495e-05
13:32561254 T C 0.580122 1.0657e-05
13:32569815 A G 1.240044 -1.7990e-05
13:32570165 G A 0.030119 -1.1101e-06
13:32570543 G A 0.054703 1.9909e-06
13:32571088 C A 1.837240 -4.4546e-06
13:32581314 C T 0.077448 2.5188e-05
13:32590152 A G 0.029922 2.2936e-06
13:32596651 T C 0.020872 -5.8766e-06
13:32600074 A G 0.064178 -2.1491e-07
13:32610696 G A 0.023520 -2.0148e-05
13:32616969 G A 1.284837 3.9346e-06
13:32638174 A C 1.148868 -9.8713e-06
13:32646535 A G 0.064294 -8.1335e-06
13:32654379 T G 0.134847 -1.1629e-05
13:32656200 C T 0.333070 -1.5781e-06
13:32658443 G A 0.079104 -9.0182e-06
13:32660137 G T 1.372468 1.9721e-05
13:32661926 A G 0.037711 2.5508e-06
13:32672605 T C 0.037571 3.5075e-06
13:32676504 G T 1.026627 1.1994e-05
13:32683696 T C 0.133688 1.4848e-05
13:32686310 G A 0.022418 2.2395e-05
13:32686956 T C 0.067799 2.1339e-06
13:32700872 C T 0.188235 1.7249e-06
13:32702406 T C 0.093689 1.0150e-05
13:32705349 G A 1.395410 3.6408e-05
13:32707691 G A 0.492087 -1.4422e-05
13:32719131 C A 1.579432 2.2392e-05
13:32731896 A G 1.304396 -6.0400e-06
13:32736438 G A 0.457545 -2.6065e-06
13:32746560 C A 0.193824 1.4254e-05
13:32768797 A G 1.006915 -4.2683e-06
13:32772454 G A 1.541418 4.4153e-06
13:32773204 T C 0.384265 -1.6812e-05
13:32775048 G A 0.035987 -1.1101e-06
13:32776028 A C 0.089154 2.1164e-05
13:32785086 A G 0.849786 -1.2849e-05
13:32791053 T G 0.212135 -2.7554e-05
13:32791504 A G 0.433185 -7.7336e-07
13:32795380 A G 0.216633 -1.1810e-05
13:32795455 G A 0.104133 9.5483e-06
13:32797076 T C 0.205801 6.4145e-06
13:32799236 G A 0.209783 3.6880e-05
13:32800145 C A 0.087205 -1.7720e-05
13:32811607 A G 0.649172 -1.5638e-05
13:32814563 G A 0.129489 2.4980e-06
13:32817819 T A 1.262677 4.8062e-05
13:32820039 A G 0.472069 9.2495e-05
13:32821976 C T 0.621831 -2.1594e-05
13:32824153 A C 0.146546 1.0639e-06
13:32826186 A G 0.675759 -4.2340e-05
13:32828885 G A 0.028776 -3.4033e-07
13:32829815 T C 0.095141 8.3772e-06
13:32830706 A G 0.050049 -1.2605e-05
13:32832854 C T 1.159424 1.7834e-05
13:32836223 G A 0.489391 8.0848e-05
13:32838161 G C 0.042035 -1.4983e-05
13:32856197 A G 0.038564 2.3642e-06
13:32856389 G A 0.197751 -1.3454e-05
13:32857681 T C 0.605457 -2.1379e-05
13:32859674 C A 0.617901 2.8199e-05
13:32864835 C T 0.077268 -7.0587e-06
13:32866537 G T 0.070693 -2.8893e-06
13:32871600 T C 0.081630 4.2884e-05
13:32873110 T C 0.344232 -2.1269e-05
13:32876514 C T 0.344997 6.7496e-06
13:32878769 A G 0.085070 1.0448e-05
13:32884771 C T 0.784822 1.9085e-05
13:32888424 C T 0.093417 1.9756e-05
13:32890572 A G 0.534139 2.4012e-05
13:32893724 A G 0.047424 8.0200e-06
13:32899468 T G 0.126042 -2.6702e-05
13:32906729 C A 0.565414 -2.1169e-05
13:32914236 T C 0.068282 -1.1436e-05
13:32921944 G A 0.624571 2.1690e-05
13:32924192 G A 0.222971 4.0740e-06
13:32927894 T C 0.624078 -1.6608e-05
13:32928404 C T 0.558428 -4.0656e-05
13:32934911 A G 0.430516 9.8904e-06
13:32952485 G A 0.083248 9.5476e-06
13:32953388 C T 1.049535 -6.7106e-06
13:32959538 A G 0.048464 -3.6520e-05
13:32959789 C T 0.429211 5.4953e-06
13:32965795 T A 0.025876 2.2401e-05
13:32975487 C T 0.216514 3.8327e-07
13:32975676 T C 0.030622 -1.1088e-05
13:32982687 T G 0.051038 -1.8961e-05
13:32983087 T C 0.031999 -1.3150e-05
13:32983250 A G 0.832980 3.6246e-05
13:32986005 T C 0.069863 3.8668e-05
13:32986219 G A 0.675480 4.1388e-05
13:32989571 C T 0.028718 -5.5448e-06
13:32989794 C T 0.778848 -1.3040e-05
13:32990878 G A 0.363417 -2.4459e-05
13:32996074 A G 0.036059 6.9798e-06
13:33008783 A G 0.056257 -6.7355e-06
13:33011872 T C 1.280322 3.3496e-06
13:33016660 T C 0.040006 -4.7899e-06
13:33017043 C T 0.362363 -2.8104e-05
13:33017158 T G 0.039659 -5.7574e-06
13:33046871 T C 0.050953 1.4448e-05
13:33052872 C T 0.030473 -1.5811e-06
13:33069449 T C 0.124192 -5.3814e-06
13:33070506 A G 0.862168 1.9137e-06
13:33078742 C T 1.497493 9.1522e-06
13:33080900 C T 0.128364 2.0789e-05
13:33100353 G A 1.633771 2.2612e-05
13:33120622 G C 0.086366 5.8302e-06
13:33125206 A G 0.732264 -6.9043e-06
13:33147548 G T 0.741756 -6.0874e-06
13:33170934 G A 0.215012 -4.7437e-05
13:33175434 A C 0.072834 1.3827e-05
13:33197560 G A 0.127847 -3.1223e-06
13:33216115 C T 0.174214 -6.8541e-06
13:33217696 C T 1.942927 -1.5764e-05
13:33226425 A T 0.067782 -1.3345e-05
13:33240013 A G 0.885582 -1.5322e-05
13:33247763 C T 0.033226 -4.4379e-06
13:33249574 C G 0.046690 1.3203e-05
13:33256987 T C 1.293772 -1.8862e-05
13:33287351 T C 0.030646 1.7391e-05
13:33293268 C A 0.905788 -1.7957e-05
13:33306627 G A 0.084873 -2.4360e-05
13:33321907 A G 1.964247 -5.2912e-06
13:33334525 C T 0.044616 -1.9640e-05
13:33339178 A G 0.054309 -2.0110e-05
13:33370859 G A 0.079382 -6.4461e-06
13:33379376 T C 0.027182 -4.6312e-06
13:33380905 T C 0.903132 -3.3050e-05
13:33387246 G A 0.165956 6.1640e-07
13:33393342 A G 0.065066 -1.9756e-06
13:33401101 T C 0.129951 2.1514e-05
13:33405543 A G 0.050644 3.6721e-05
13:33420871 C A 0.023894 3.0347e-06
13:33427276 A C 0.039448 -3.3098e-06
13:33431045 G A 0.494980 -1.2983e-05
13:33444265 T C 0.092921 1.5490e-05
13:33451677 A G 0.021827 -2.0858e-06
13:33454581 T C 0.037864 -8.3864e-06
13:33459221 A C 0.232871 -9.5503e-06
13:33466777 C T 0.049124 6.9647e-06
13:33473277 A G 0.058603 7.7082e-06
13:33481294 A C 0.168063 1.3799e-05
13:33483761 A G 0.135833 -7.9062e-06
13:33485381 A G 0.612944 7.5021e-06
13:33498938 C A 0.463698 -3.0314e-06
13:33501557 T C 0.990715 -3.7548e-06
13:33503380 T G 0.024965 2.8398e-05
13:33509030 T G 0.252141 2.6981e-05
13:33509625 G A 0.186864 1.8622e-05
13:33509766 G T 0.239477 2.1442e-05
13:33510891 G T 0.034957 1.4417e-05
13:33513262 T C 0.088168 -5.8238e-06
13:33514742 G C 0.051796 3.8940e-05
13:33514833 C A 0.048692 -5.0859e-06
13:33521234 T G 0.093835 -7.3339e-06
13:33526179 T C 0.037877 -1.4023e-05
13:33526573 A C 1.821295 1.0988e-05
13:33527748 C T 1.888907 7.1638e-06
13:33530851 T C 0.099707 2.0980e-06
13:33532196 A G 1.806479 5.9698e-06
13:33535619 G C 0.127228 -2.3805e-06
13:33535677 T C 0.098629 -9.5347e-06
13:33536084 A C 0.123998 4.3262e-05
13:33536386 T C 0.153869 9.4199e-06
13:33536809 C A 0.048114 -1.5421e-05
13:33543287 A C 1.773225 9.8516e-06
13:33545590 A G 1.772933 7.7538e-06
13:33546279 C A 0.070951 -4.2154e-06
13:33552638 G A 0.316649 3.1396e-05
13:33552841 C A 1.778876 5.9978e-05
13:33553517 A G 0.785964 1.6312e-05
13:33553549 C A 0.547487 1.7593e-05
13:33553627 C T 0.971037 6.6731e-06
13:33554587 A G 1.666307 -2.8222e-06
13:33555320 C T 1.955677 1.8516e-06
13:33555786 C T 1.965400 -3.3140e-06
13:33556973 T C 0.024278 -9.8813e-06
13:33557832 C A 0.048505 -9.1900e-06
13:33561584 T C 1.395127 -2.5099e-06
13:33561674 C T 0.190754 -1.6761e-05
13:33561892 G A 0.136421 -1.1928e-05
13:33565929 G A 0.101787 -2.8752e-06
13:33566165 G A 0.392856 -4.9446e-06
13:33572636 A G 0.023047 8.2719e-06
13:33573054 C A 0.434198 9.8249e-06
13:33575692 A G 1.159696 -4.9855e-06
13:33582646 C G 0.401781 1.3799e-06
13:33585338 T C 0.198111 2.3558e-05
13:33591464 T G 0.056570 -2.1612e-05
13:33598987 G A 1.698993 -1.0628e-05
13:33604454 G A 0.786886 -8.4995e-06
13:33610151 G T 1.698752 -7.4478e-06
13:33620549 T G 0.032064 -1.4890e-05
13:33624553 T C 1.390388 -3.6820e-05
13:33625215 T C 0.022072 1.8744e-06
13:33628193 C G 0.318897 1.6295e-05
13:33647443 A G 0.023870 -6.2029e-06
13:33647628 A G 0.153050 1.3923e-06
13:33651505 A G 0.903037 -8.5519e-06
13:33660734 G A 0.167176 -1.5440e-05
13:33660999 G A 0.149800 3.0772e-05
13:33663057 G A 0.423822 -3.6271e-05
13:33663691 G T 0.068870 8.6831e-06
13:33666284 T C 0.741593 7.5072e-07
13:33667289 C T 0.449358 -5.7596e-05
13:33671152 C T 0.051738 2.3776e-06
13:33682899 A G 0.037690 -7.4779e-06
13:33689151 T C 0.055060 1.4668e-05
13:33689306 C T 0.420313 3.9337e-06
13:33693837 T C 0.452639 -6.4882e-06
13:33699008 T C 0.162947 2.2796e-05
13:33703656 C T 1.277793 4.6309e-06
13:33703666 G C 0.054411 5.1593e-06
13:33704065 C T 0.452649 -6.6043e-06
13:33709421 T G 0.826456 1.2109e-05
13:33715272 G A 1.564204 6.2903e-06
13:33718719 T C 0.071889 6.0077e-06
13:33719842 C T 0.235421 -4.5118e-06
13:33722569 C A 1.934057 1.2065e-05
13:33723857 G A 0.987764 1.3913e-06
13:33725821 C T 0.768465 1.1869e-05
13:33728832 A G 0.196527 1.0994e-05
13:33729712 T C 0.021378 1.8800e-05
13:33733305 T G 0.061442 -9.1189e-06
13:33739427 G T 0.245124 4.4756e-06
13:33739629 A G 1.177603 1.3075e-05
13:33740218 A G 0.089375 9.0665e-06
13:33743207 T C 0.084917 -4.3961e-05
13:33744719 C T 0.203204 1.3505e-05
13:33749052 T C 0.124046 -1.9257e-04
13:33755260 T C 0.784638 -1.2479e-05
13:33760737 C T 1.496286 -2.6611e-05
13:33761410 C T 0.399483 1.4661e-05
13:33765267 T C 0.100941 -2.2186e-05
13:33768347 T C 0.743820 -9.6400e-06
13:33769496 T C 0.103899 -3.0121e-06
13:33775502 G T 0.970792 6.2432e-06
13:33776390 C T 0.790292 3.4950e-05
13:33777135 T C 0.032801 -1.4639e-05
13:33777263 A G 0.024268 2.9057e-06
13:33777482 A C 0.181010 -2.2998e-06
13:33781381 G T 0.645681 2.4618e-05
13:33783123 T C 0.052415 4.6300e-06
13:33784666 G A 0.112476 -4.5713e-06
13:33787562 C G 0.117654 -1.8107e-05
13:33787693 A G 0.040825 6.2737e-06
13:33787778 T C 0.078458 -1.0107e-05
13:33789145 T C 0.402695 1.0203e-06
13:33802213 T C 0.153495 1.7463e-05
13:33804044 A G 0.028844 5.4184e-06
13:33817647 T C 0.497703 6.1568e-06
13:33818017 T C 1.437292 3.5733e-06
13:33820222 T C 0.145703 1.1391e-05
13:33825213 G A 0.040138 -1.0265e-05
13:33836866 A G 0.379407 -2.6082e-05
13:33845304 A G 1.256887 3.8257e-05
13:33868873 C G 0.780055 9.4117e-06
13:33874978 T C 0.090724 -7.0050e-06
13:33877262 A C 0.034858 -1.9449e-07
13:33881938 G A 0.141671 4.5736e-06
13:33893849 A G 0.468948 -8.0049e-06
13:33900753 A G 0.071196 -6.6584e-06
13:33902972 A G 0.082578 -8.4304e-06
13:33905087 C T 0.055733 6.5309e-06
13:33907011 A G 0.327311 1.0247e-05
13:33907664 A G 1.557156 -2.3371e-05
13:33909145 A G 0.044446 9.9788e-06
13:33919574 T G 0.038353 -3.5909e-05
13:33925631 A G 0.284939 2.0841e-05
13:33931379 G A 0.146509 1.7883e-05
13:33940515 C T 1.258183 -5.2172e-05
13:33943296 G T 0.039095 4.8294e-07
13:33945279 T G 0.293908 -1.4969e-06
13:33946639 C A 0.154196 -1.5955e-06
13:33946778 A G 0.338262 8.4045e-06
13:33948833 C G 0.395648 -7.4958e-07
13:33948941 G A 0.136537 5.5797e-07
13:33951078 C T 0.407846 4.1788e-05
13:33958626 A G 0.052871 2.6835e-06
13:33965069 A G 0.159829 -6.7942e-06
13:33967070 A G 0.026556 -5.8947e-06
13:33973109 C A 0.172854 1.8115e-05
13:33981532 T G 0.027681 2.0148e-05
13:34000147 G T 0.113734 -2.7493e-05
13:34001634 A G 0.027158 1.2958e-05
13:34004017 T C 0.730884 3.4382e-06
13:34005964 G T 0.150446 8.6290e-06
13:34035429 T C 1.961035 8.5508e-07
13:34035854 G A 0.033172 1.0769e-05
13:34037715 T C 0.032672 1.4101e-06
13:34043679 A G 0.063464 9.2189e-07
13:34050210 T C 0.063781 -1.0779e-05
13:34053662 A G 0.802436 -9.2498e-06
13:34058951 C A 0.145166 1.2989e-05
13:34060462 C T 0.138788 1.7731e-05
13:34061186 T C 0.029572 9.8707e-06
13:34062738 A G 0.070363 2.1859e-07
13:34071206 T C 0.272299 -4.3854e-06
13:34074942 C T 0.034644 2.4862e-05
13:34094687 G T 0.178018 2.0980e-05
13:34097650 T C 0.965985 6.1003e-06
13:34098232 C A 0.783992 -3.3323e-06
13:34104405 C T 0.217558 5.4860e-06
13:34147941 A G 0.080134 9.0909e-06
13:34149479 G A 0.342158 3.7970e-07
13:34150019 A G 0.116141 1.2527e-05
13:34157288 C A 0.809590 5.5413e-06
13:34175761 C T 0.136544 -2.0073e-05
13:34179948 C T 0.092914 -2.7527e-05
13:34180707 T G 0.040176 1.8318e-05
13:34188509 G T 0.087610 2.4192e-05
13:34191131 A G 0.043392 -6.2288e-06
13:34199255 T C 0.110746 6.5689e-06
13:34203925 C T 0.026413 -2.9924e-05
13:34210378 T C 0.066239 -1.2692e-05
13:34210389 T G 0.022490 -7.9593e-06
13:34216530 C T 0.786801 -2.5815e-05
13:34218411 A C 0.031778 2.4874e-05
13:34225546 C T 1.480497 -1.7136e-05
13:34230069 G A 0.073562 -3.9152e-05
13:34232662 A C 0.047421 7.7719e-06
13:34236442 A C 0.104987 -2.5595e-05
13:34250373 A G 0.073123 -3.3670e-05
13:34253845 G A 0.032903 2.0175e-06
13:34257051 T G 0.123199 -1.0516e-05
13:34259589 C G 0.153159 7.7208e-06
13:34259949 G A 1.085060 8.0121e-06
13:34261423 C T 0.071794 1.6352e-05
13:34270719 T C 0.388124 -2.2092e-05
13:34292063 G A 0.122407 -1.2469e-05
13:34302817 T C 1.064471 1.2631e-05
13:34312605 G A 1.303121 4.6552e-06
13:34318186 A G 0.083853 -1.8508e-05
13:34318946 C A 1.285327 -1.2957e-05
13:34319208 A G 0.066943 -3.1530e-05
13:34325330 A C 0.052867 -4.0082e-05
13:34327438 C G 0.104925 6.9070e-06
13:34329208 T C 0.050117 -1.1628e-05
13:34336208 C T 0.086811 -2.8813e-05
13:34340820 C A 0.126096 -1.8432e-06
13:34347278 G A 0.025084 6.5419e-06
13:34357878 G A 1.410331 -1.1619e-05
13:34365196 A G 1.286510 2.1587e-05
13:34373894 A G 0.021953 -1.3224e-05
13:34377267 A G 0.974488 5.3273e-05
13:34379152 A C 0.039084 -5.6139e-06
13:34380647 C T 0.307514 6.2629e-05
13:34382302 C A 1.952787 5.3482e-06
13:34398779 C T 0.170838 -2.1611e-05
13:34405201 A G 0.037616 -5.7931e-06
13:34407417 T G 0.170328 -2.1810e-05
13:34411437 A G 0.063628 -3.9747e-07
13:34441318 A G 1.871228 2.2945e-05
13:34453158 G A 0.059154 -2.8540e-06
13:34459489 A G 0.062502 -1.0524e-05
13:34462642 G C 0.022789 -1.5597e-05
13:34465685 G A 0.157993 4.1916e-05
13:34477566 A G 0.087171 -9.5877e-06
13:34478851 A G 0.101906 -9.2093e-06
13:34479210 G C 0.045551 -1.9786e-05
13:34482894 C T 0.068241 -2.9218e-06
13:34484282 G A 0.060717 -1.9490e-05
13:34488098 G A 0.083472 -4.0561e-07
13:34490572 G A 0.181921 -1.6536e-05
13:34494323 C T 0.050909 -1.6581e-05
13:34495174 G A 1.613882 1.1825e-05
13:34496241 T C 0.026525 -2.4198e-05
13:34498150 G A 0.661412 7.7899e-06
13:34501764 A G 0.023724 1.5686e-05
13:34505150 A G 0.231786 -1.0463e-05
13:34508659 T C 0.036572 2.2845e-06
13:34510643 A G 1.123206 -4.2305e-06
13:34535399 T C 0.191539 5.4588e-05
13:34547252 T G 0.041264 8.5140e-07
13:34566194 G T 0.956033 9.4883e-06
13:34578005 A C 0.034994 2.1213e-05
13:34587501 G A 1.023340 -5.9571e-06
13:34597895 T C 0.033009 9.9379e-06
13:34614173 T C 0.048475 -1.8268e-05
13:34615502 T C 0.068360 -3.4613e-05
13:34618722 T G 0.695733 6.7106e-05
13:34634709 T C 0.074011 2.6922e-05
13:34635023 A G 0.266193 -6.2783e-06
13:34640522 G T 0.878677 -1.6907e-05
13:34648498 A G 0.108978 -1.6424e-05
13:34652435 G A 0.141120 -6.4128e-06
13:34654918 G A 0.592915 -3.4240e-05
13:34674572 T C 0.034627 1.3069e-05
13:34683262 T C 0.685418 3.0564e-06
13:34685255 T C 0.022204 -1.4127e-05
13:34686484 A C 0.092917 7.1276e-06
13:34686649 G T 0.066759 2.9316e-06
13:34688433 A G 1.575345 -1.3888e-05
13:34690520 T G 0.060605 1.0820e-05
13:34695235 G A 0.039091 -1.2402e-05
13:34698894 G C 0.561848 -1.5107e-05
13:34703891 T C 0.110481 -5.8362e-06
13:34705845 A G 0.210922 9.8566e-06
13:34706277 A G 0.470573 1.1874e-05
13:34710835 G A 0.339323 2.5342e-08
13:34714897 T C 0.075745 1.2324e-05
13:34716520 G A 0.580302 -4.8263e-05
13:34717196 C T 0.471804 9.7053e-06
13:34717442 G A 0.057379 -2.3229e-05
13:34719409 A G 0.072726 2.3526e-05
13:34722193 T C 0.032077 -4.1827e-06
13:34722390 A C 0.346214 -1.2526e-05
13:34726791 G A 1.024329 -3.8369e-05
13:34728313 A C 0.379141 1.3778e-05
13:34731033 C T 0.521689 -3.8851e-06
13:34731970 C T 0.543689 -3.7467e-05
13:34735602 T C 0.295217 -4.1949e-05
13:34739770 A G 0.132838 1.5934e-05
13:34742043 G A 0.062859 -1.2479e-05
13:34742471 C T 0.088117 3.3416e-05
13:34750122 T C 0.104864 -2.0290e-06
13:34759829 A C 0.458979 -1.7875e-05
13:34764840 G A 0.384673 -2.5952e-05
13:34802142 A G 0.293575 -1.3598e-05
13:34804647 T C 0.499111 -2.1275e-05
13:34814354 G A 0.026287 3.5459e-05
13:34824612 A G 0.558224 -1.9875e-05
13:34826872 T G 0.611206 1.6415e-05
13:34828797 G A 0.909922 -2.0495e-05
13:34829647 C T 0.024530 -5.3879e-06
13:34831788 C A 0.100257 -5.0954e-05
13:34832447 T C 0.048713 -1.1155e-05
13:34834731 C T 0.099751 -5.8799e-06
13:34838271 C T 0.049838 3.9280e-05
13:34842840 A G 0.754859 1.3920e-06
13:34863770 A T 0.037633 -8.4032e-07
13:34868779 G A 0.021395 -5.6381e-06
13:34869365 C T 0.094484 2.7737e-05
13:34886323 A G 0.032849 1.4799e-05
13:34909911 T C 0.045564 -4.0791e-06
13:34910580 T C 0.035698 -8.3368e-06
13:34910650 C T 0.764800 -4.0261e-05
13:34911740 G A 0.365410 -2.6758e-05
13:34916440 G A 1.589754 2.2151e-05
13:34924203 C A 0.088344 1.6514e-05
13:34924613 G A 0.058939 -7.6955e-07
13:34933534 G T 1.509497 5.5050e-06
13:34943051 G A 0.118593 1.4849e-05
13:34953759 G A 0.251033 5.8977e-05
13:34959846 C T 0.866625 -2.7668e-05
13:34963574 C A 0.490499 4.3847e-06
13:34971416 T C 0.047009 -1.4301e-05
13:34979734 T C 0.029082 5.0224e-06
13:34985979 C G 0.044463 -8.3815e-07
13:34989795 A G 0.638157 2.3929e-05
13:34997387 A G 0.175914 -9.6799e-06
13:34998961 C T 0.026835 -4.8118e-08
13:35002280 T G 0.187799 -5.2069e-08
13:35002783 C T 0.043875 -6.5141e-06
13:35004512 G A 0.046275 1.2635e-05
13:35012417 C T 0.330861 5.1094e-05
13:35020381 T C 0.673093 -2.2763e-06
13:35023589 T C 0.130778 8.2094e-07
13:35024168 T C 0.616214 1.3371e-05
13:35025074 A C 0.057838 -5.0299e-06
13:35026464 G A 0.032054 -5.0458e-06
13:35027469 C G 0.595289 -6.7207e-08
13:35040313 G A 0.057913 -1.1098e-05
13:35045291 T C 0.077145 7.3311e-06
13:35045552 T C 0.119075 -1.2984e-05
13:35045950 G A 1.266726 2.9524e-05
13:35049302 T C 0.031863 -1.6470e-05
13:35051259 G T 0.249428 -2.7128e-05
13:35060540 A T 0.056791 -2.4170e-06
13:35072635 T G 0.031901 -1.4660e-05
13:35078238 G A 0.488867 -1.0463e-05
13:35078669 G A 0.062186 -1.3686e-05
13:35081101 A C 0.583739 -2.2160e-05
13:35081459 A G 1.250587 2.9731e-05
13:35091361 T G 0.119545 -5.1332e-06
13:35100141 G A 0.047200 1.3092e-05
13:35102297 T C 0.180942 3.7538e-06
13:35105543 C G 0.178831 9.2660e-06
13:35105599 A G 0.873227 2.4204e-05
13:35106975 G T 0.147457 -4.0430e-05
13:35107569 A C 0.209820 9.4706e-06
13:35108328 G C 0.027222 -1.4172e-05
13:35108591 C T 1.855987 4.1840e-05
13:35108830 G A 1.007027 2.9758e-05
13:35116510 T C 0.689834 4.4814e-05
13:35121119 A G 1.392034 2.2762e-05
13:35126337 G A 1.210983 1.9613e-05
13:35126376 A G 0.815080 1.8904e-05
13:35127602 C T 0.485712 -9.0921e-06
13:35130536 A G 0.550941 1.3507e-05
13:35131165 A C 0.043807 -9.0962e-06
13:35135179 G A 0.621015 1.7994e-05
13:35135191 A G 1.045592 -4.4407e-06
13:35136291 T C 1.948836 -1.5159e-06
13:35142022 A C 0.715200 1.6418e-05
13:35142537 T C 1.880636 -5.1275e-05
13:35142736 G C 0.063125 -2.1250e-05
13:35149746 C T 1.979383 -7.3393e-07
13:35150049 A C 0.369323 -1.1658e-05
13:35152951 G A 0.809743 5.1222e-05
13:35154458 G A 0.054479 1.1247e-05
13:35156955 A G 0.676045 2.1983e-05
13:35159050 A G 0.057593 -1.0378e-05
13:35160978 G A 0.020848 1.2930e-06
13:35163691 C T 0.044514 -1.8629e-05
13:35173900 T C 0.057549 1.8081e-06
13:35180876 A C 0.112735 1.0530e-05
13:35182392 T A 0.062798 -2.0883e-05
13:35196649 T C 0.169777 3.9114e-05
13:35197789 G A 0.357512 3.3605e-05
13:35219778 G A 0.321100 -6.1427e-07
13:35220255 A T 0.070489 5.4735e-07
13:35222172 G A 0.059983 -1.5001e-05
13:35229109 C T 0.487167 -1.4688e-05
13:35235169 C T 1.930905 3.2839e-06
13:35245455 C T 0.065280 -8.5711e-06
13:35246093 T C 0.072970 -9.2357e-07
13:35246505 G T 0.044099 -8.5271e-06
13:35252882 C T 0.621760 -2.4158e-05
13:35254011 G C 0.106241 -1.8200e-05
13:35255793 T C 0.051976 -2.3247e-05
13:35255882 C G 0.035698 2.9229e-06
13:35257945 C T 0.042637 -1.0552e-05
13:35268730 T G 1.967369 2.3806e-05
13:35269651 T C 0.540636 2.5675e-05
13:35271877 C A 0.613960 9.6187e-07
13:35272464 T C 0.207032 3.1943e-05
13:35273545 G T 0.037871 1.2310e-06
13:35277961 T G 0.062591 -2.4499e-06
13:35278088 G T 0.252270 -1.5248e-06
13:35280735 T C 0.447284 -5.1685e-05
13:35288704 A G 0.251485 6.7133e-06
13:35293969 C T 0.522043 -3.6436e-05
13:35308550 A G 0.173184 -1.2490e-05
13:35313209 A G 0.118389 2.0827e-06
13:35314248 A G 0.039088 8.1683e-06
13:35322924 C G 0.419137 -9.4782e-06
13:35323482 C T 1.757106 -9.7781e-06
13:35323740 A C 0.050209 3.1228e-05
13:35324035 G A 0.042263 4.7514e-06
13:35324036 C T 0.362081 2.3858e-05
13:35324368 A C 0.060592 2.0065e-05
13:35325404 G A 0.044147 -8.6036e-06
13:35331033 C T 1.068540 -8.2300e-05
13:35334224 A G 1.390973 -3.2298e-05
13:35343070 A G 0.024574 1.4703e-06
13:35346514 T C 0.038425 -3.6947e-06
13:35351512 C T 0.048407 -2.0966e-05
13:35361806 T C 1.298834 -1.8857e-05
13:35363531 T C 0.040196 -9.3444e-06
13:35368201 T C 0.833232 -3.2589e-05
13:35391268 T C 0.045020 3.8893e-06
13:35398174 A G 0.829778 -4.0337e-05
13:35403983 C T 0.093519 2.3098e-05
13:35413661 A G 0.033002 -8.9518e-08
13:35415926 A C 1.458905 -1.5031e-05
13:35418957 G A 0.049746 5.1009e-08
13:35419687 G A 1.651202 -1.4470e-05
13:35423040 T C 1.590287 -7.8072e-06
13:35426699 T G 0.041736 -2.1670e-05
13:35427126 T C 0.430809 -2.4205e-05
13:35428018 G A 0.728830 4.3282e-07
13:35430320 G A 1.253015 -2.6791e-05
13:35431376 C T 1.058596 -8.4443e-06
13:35431473 C T 0.071604 -5.3478e-06
13:35431725 A G 0.064906 7.5980e-06
13:35433113 C T 0.193338 -2.3318e-05
13:35434797 C T 0.169753 1.1649e-05
13:35435072 A G 0.157847 1.4076e-05
13:35438988 A C 0.032251 1.2512e-05
13:35446802 A G 0.157276 2.1762e-05
13:35448436 A C 0.140627 -5.0415e-06
13:35453035 C A 0.034165 6.7808e-06
13:35461752 C T 0.065039 1.8516e-05
13:35470112 A C 0.445309 -1.3326e-05
13:35476852 C G 0.041954 -1.3781e-05
13:35487372 T C 0.147342 -6.9425e-06
13:35489094 A G 1.586588 -1.6153e-05
13:35505307 G A 0.056481 2.8932e-06
13:35506619 T C 0.090479 -6.8382e-06
13:35521393 A G 0.059691 -2.5124e-06
13:35525949 C A 0.768030 8.6790e-06
13:35531390 T C 0.058178 2.7892e-05
13:35533582 A G 0.135116 1.8752e-05
13:35567260 A G 0.085155 4.5505e-06
13:35599975 A G 0.058484 1.0456e-05
13:35605286 A G 0.748485 3.2606e-06
13:35619385 G A 0.330364 3.3334e-05
13:35633633 T G 0.053979 -3.9567e-06
13:35648451 C T 0.062414 -5.3036e-06
13:35651639 A G 0.174078 3.1623e-05
13:35652305 A G 0.038673 9.5314e-06
13:35660423 A G 0.042508 5.0397e-06
13:35688599 G A 0.035787 -5.6360e-06
13:35705408 C T 0.066494 2.4448e-05
13:35712487 A C 0.057236 7.3846e-06
13:35740880 A G 0.039156 7.6814e-06
13:35747681 G A 0.038816 1.0074e-05
13:35748755 T G 0.303512 -3.0813e-05
13:35750080 G A 0.059283 7.9220e-07
13:35776594 C T 0.137883 -2.5515e-05
13:35786929 C T 0.519418 -5.5640e-06
13:35790490 A G 0.125552 -1.6704e-05
13:35808410 C G 0.049661 1.7333e-05
13:35808438 C A 0.060622 -2.0846e-05
13:35813116 A G 0.078060 2.3142e-05
13:35827160 A G 0.052864 -6.7628e-07
13:35852860 T C 0.120802 -2.4817e-05
13:35857276 C T 0.068663 1.7101e-05
13:35863554 G A 0.161505 2.3311e-05
13:35864388 T C 0.146468 -8.6996e-06
13:35865772 T C 0.089562 9.7032e-06
13:35869015 A C 0.168951 3.7554e-05
13:35888000 A G 0.038673 3.6321e-06
13:35898489 T C 0.116029 1.4526e-05
13:35937521 G A 0.403647 5.7701e-06
13:35938774 G T 0.064025 1.6123e-05
13:35942573 A G 0.317720 3.5515e-05
13:35947184 T A 0.417427 -2.7281e-05
13:35959106 C T 0.025947 -1.2891e-05
13:35960493 G T 0.022208 -2.4623e-05
13:35963197 A G 0.280672 -6.0509e-05
13:35963393 G A 0.039866 -2.3435e-05
13:35966203 A G 1.896968 2.2501e-05
13:35986377 T C 0.091136 1.8582e-05
13:36006652 C T 0.034042 1.7861e-06
13:36009566 A G 0.442195 1.2801e-06
13:36013481 G T 0.133232 2.3902e-06
13:36022567 T C 0.092312 1.8073e-05
13:36022787 G A 0.846940 4.2135e-05
13:36024993 A C 0.360623 2.4521e-05
13:36042839 G T 0.238810 4.6717e-05
13:36043978 A G 0.511908 -9.2462e-06
13:36054972 T C 0.756498 2.0992e-05
13:36065665 G A 0.030350 -4.6684e-07
13:36067465 T C 0.072209 -7.4833e-06
13:36080145 T C 0.055641 4.3624e-06
13:36081790 T C 1.191900 -1.0134e-05
13:36084704 A C 1.708724 -7.9096e-06
13:36086555 G A 0.094039 1.2856e-05
13:36105400 C T 0.523675 1.9555e-05
13:36108184 C T 0.767677 2.6640e-05
13:36110070 G T 0.073147 -5.8968e-07
13:36112768 A G 0.189455 -8.3168e-06
13:36122982 C A 0.040033 4.3344e-06
13:36125908 A G 1.921352 -2.4333e-06
13:36126316 G T 0.069904 1.3095e-05
13:36128397 C T 0.911363 -1.5457e-05
13:36139473 A G 1.008398 6.1578e-06
13:36139835 T C 0.161281 -1.9081e-05
13:36140770 C T 0.130798 1.2107e-06
13:36151274 A G 0.230209 2.0610e-05
13:36163730 G A 0.130903 2.5141e-05
13:36172928 G A 1.159261 -2.7036e-05
13:36173485 G T 0.458854 1.0232e-05
13:36173915 G A 0.043062 -6.9093e-06
13:36202269 G A 0.219941 -2.8838e-05
13:36203391 T C 0.066878 -1.7263e-06
13:36222450 G T 0.201195 -1.1359e-05
13:36225250 T C 0.306263 -2.3202e-05
13:36231204 T C 0.875121 -1.9126e-05
13:36231455 C T 0.121880 3.8751e-05
13:36231674 A G 0.070138 9.6744e-07
13:36242931 G A 0.288325 5.7429e-05
13:36246436 C T 0.855579 -2.6612e-05
13:36250111 C G 0.267444 4.0446e-06
13:36251166 A G 0.052847 -7.2116e-06
13:36255723 T C 0.532256 -1.0677e-05
13:36257871 A G 0.040611 3.7143e-06
13:36262527 T C 0.110467 3.9465e-05
13:36269354 G T 0.395416 -6.5771e-06
13:36271631 A G 0.100312 3.7212e-05
13:36271870 T G 1.183587 -1.2731e-06
13:36272949 G A 0.023996 -1.6414e-05
13:36273862 A G 0.064940 7.3991e-07
13:36278753 A C 1.460469 3.1868e-05
13:36279212 A G 1.520394 3.6903e-05
13:36279658 T C 0.058028 8.5167e-06
13:36280980 T C 0.488650 1.7456e-05
13:36281725 T C 0.070176 -1.3382e-05
13:36281898 G C 0.409209 1.9097e-06
13:36282611 T C 0.037391 8.4180e-06
13:36285485 A G 0.640343 -1.3363e-05
13:36288832 C T 0.042324 -2.9304e-05
13:36289328 A G 0.054462 1.3014e-06
13:36289651 T C 0.076180 -3.9394e-06
13:36289677 A C 0.251492 -5.5796e-06
13:36290330 T C 0.268647 -1.6125e-05
13:36294066 A G 0.025716 -1.5077e-05
13:36295373 C A 0.043089 -3.1408e-06
13:36295757 A G 0.021521 1.9264e-05
13:36296343 A G 0.124270 3.2058e-05
13:36297517 G T 0.114812 9.8116e-06
13:36300318 T G 0.318706 8.8166e-07
13:36302282 G T 0.109209 -1.3509e-05
13:36303712 T C 0.387886 3.1865e-05
13:36308330 C G 0.203700 9.6335e-06
13:36309052 A G 1.246106 -2.0762e-05
13:36311163 T C 0.098551 -9.2082e-06
13:36319802 G T 0.345677 1.0927e-05
13:36335151 G A 0.311267 -4.2193e-05
13:36346962 C T 0.035440 -2.3407e-05
13:36347975 C T 0.066943 -2.0709e-05
13:36351766 C A 0.036276 -2.6789e-05
13:36352224 G A 0.393720 -5.3840e-05
13:36352830 A G 0.025811 6.3010e-06
13:36353985 G A 0.072858 1.2496e-05
13:36367082 C T 0.716683 -1.7328e-05
13:36367802 G C 0.038598 6.6745e-06
13:36368395 G T 0.095154 -1.4125e-05
13:36368920 C T 0.559138 -7.0043e-07
13:36370405 C T 0.021048 -4.0087e-07
13:36381778 C T 0.252682 -3.5637e-05
13:36382600 G A 0.159326 -3.3903e-05
13:36384946 G C 0.045503 7.3175e-06
13:36385031 T G 0.409301 -7.5492e-05
13:36386255 A G 0.055614 1.1154e-05
13:36394764 A G 0.181153 7.8777e-06
13:36397435 A G 0.290151 9.6628e-06
13:36399518 G A 1.507604 9.9701e-05
13:36401729 T C 0.023676 6.3387e-06
13:36401838 G A 0.130427 -2.8290e-06
13:36402067 G A 1.169542 -1.0074e-05
13:36402426 G A 0.932235 -1.6549e-05
13:36403724 C G 0.047567 -5.4161e-06
13:36403835 A G 0.399874 4.1648e-06
13:36408524 C T 0.688862 -2.0092e-06
13:36410580 T C 0.447379 -1.2907e-07
13:36417709 C T 0.054873 1.8459e-06
13:36417964 C A 0.060898 1.4671e-06
13:36422528 A G 0.029524 -4.3749e-06
13:36423167 G T 1.847056 -3.9922e-05
13:36428595 T C 0.832861 4.4644e-06
13:36431698 C T 1.012712 7.2528e-06
13:36432371 T C 0.656057 2.1677e-05
13:36435568 T C 0.307953 -8.3590e-06
13:36438192 T C 0.208202 -1.8648e-05
13:36440941 T A 0.049287 -4.3570e-06
13:36444633 C A 0.505666 4.3982e-05
13:36450937 T C 0.411073 2.1537e-05
13:36451620 C A 0.038445 3.7481e-08
13:36451930 C T 0.124389 2.2801e-06
13:36452141 C T 0.402393 4.9023e-05
13:36455409 A G 0.118334 1.2461e-05
13:36456942 T C 0.930066 -6.4870e-06
13:36459883 T G 0.065484 8.7393e-06
13:36460083 G A 0.249598 1.1998e-05
13:36461153 T C 0.327185 2.3934e-05
13:36461168 C T 0.227560 1.9713e-05
13:36461484 C T 0.056763 -1.9144e-05
13:36461822 G T 0.376258 3.4444e-06
13:36462805 C T 1.777607 7.0767e-06
13:36466378 C T 0.130081 -2.6386e-05
13:36467044 C T 0.301731 3.3778e-05
13:36470871 A G 0.800808 6.5139e-06
13:36473366 G A 0.350617 -4.6856e-06
13:36476290 C T 0.041349 2.0124e-05
13:36476447 G A 0.468570 4.4822e-06
13:36477625 C T 0.046122 1.2101e-05
13:36480514 C T 0.137186 1.1854e-05
13:36481040 T C 0.033434 -1.2972e-07
13:36485898 T G 0.048080 -4.4616e-06
13:36486305 C T 1.482353 -3.6102e-06
13:36487286 T C 0.347003 -4.6407e-05
13:36487394 C T 0.088967 -2.4360e-05
13:36488904 C T 0.112204 9.7010e-06
13:36492816 T C 1.966073 6.3653e-06
13:36493474 A G 1.390541 2.3972e-05
13:36496849 C T 0.051548 3.0800e-06
13:36499480 C A 0.311713 5.5415e-06
13:36500080 A C 0.144115 1.7754e-07
13:36502690 A G 1.315113 7.5150e-06
13:36511731 T G 0.062281 2.5425e-06
13:36515114 T C 0.035882 -3.9578e-06
13:36516021 T C 0.276208 2.2805e-06
13:36516214 G A 0.076261 3.6819e-05
13:36519394 A C 0.417780 8.8032e-06
13:36521888 T G 1.745581 9.0035e-06
13:36531548 C T 0.385417 9.5647e-06
13:36553385 C A 0.215131 -2.7195e-06
13:36555495 A G 0.068496 -3.4153e-05
13:36560020 A G 0.377418 -5.1594e-06
13:36564562 C A 0.901915 8.3436e-06
13:36570430 T C 0.035056 -6.0971e-06
13:36572509 G A 0.066174 1.2640e-05
13:36573759 A G 0.098574 -1.2208e-05
13:36578286 A G 0.027600 -1.3574e-05
13:36579021 A C 0.070057 -3.0815e-05
13:36581020 A G 0.360402 -7.6340e-06
13:36581177 T C 0.363421 -7.9107e-06
13:36582061 G T 0.186949 -1.0476e-05
13:36607493 T G 0.101617 -7.6980e-06
13:36615408 T G 0.756355 -6.9291e-06
13:36622934 T C 0.038812 -1.9783e-06
13:36642163 G C 0.074385 1.0744e-05
13:36643998 G T 0.035086 -7.6407e-06
13:36646988 A G 0.063974 1.1876e-05
13:36648004 T G 0.407605 2.9873e-06
13:36649606 A G 0.020290 1.9704e-05
13:36652617 C T 0.467649 -8.7511e-06
13:36663302 G T 0.386390 -1.4498e-06
13:36666268 G A 0.081344 1.6139e-05
13:36667485 T C 1.064736 -4.8963e-06
13:36681044 T C 0.075979 -9.0807e-06
13:36682888 T C 1.068853 -9.3357e-06
13:36685922 G A 0.074058 1.2042e-05
13:36707106 C T 0.111820 -8.3562e-06
13:36712926 T C 0.602238 -2.3931e-05
13:36714069 C T 0.865503 9.2274e-07
13:36715022 G A 0.263670 3.3880e-05
13:36734337 C T 0.205883 4.2208e-06
13:36736953 C T 0.295349 -4.2177e-06
13:36737579 C T 0.087103 1.4306e-05
13:36741137 C T 0.068982 -1.9041e-05
13:36744153 A G 0.025332 9.9834e-06
13:36744463 G A 0.229247 -8.7524e-06
13:36744720 T C 0.043113 -7.7081e-07
13:36744910 T C 0.431968 -1.0197e-05
13:36763345 A G 1.540453 3.8054e-06
13:36770598 C A 0.104487 -2.3485e-05
13:36771017 T C 0.455654 -1.6747e-06
13:36775465 C T 0.222729 1.3107e-05
13:36776428 G A 0.354765 -1.5314e-05
13:36782790 G A 0.031992 1.7287e-05
13:36785135 C T 0.051467 4.6342e-05
13:36786386 T C 0.042120 -1.1401e-05
13:36791370 G C 1.651549 -3.7560e-06
13:36825152 C A 0.035168 1.2233e-05
13:36828237 C T 0.976419 -9.8694e-06
13:36834846 G A 0.030238 1.6506e-05
13:36838074 A C 0.538862 3.4263e-05
13:36841426 G A 0.031074 -1.9993e-05
13:36868351 A C 0.043980 -1.0041e-05
13:36869575 C T 0.556112 -3.1945e-05
13:36871144 G A 0.035606 1.2577e-05
13:36898619 A G 0.549948 -3.3877e-05
13:36927322 T C 0.030894 -7.8523e-06
13:36928455 C T 0.865149 -1.9610e-06
13:36932762 A G 0.212418 -2.5290e-05
13:36933654 G T 0.042511 2.4877e-05
13:36939688 T C 0.934489 2.0781e-06
13:36940740 C T 0.460084 -3.7977e-05
13:36940929 T C 0.021283 -8.0502e-06
13:36949516 A G 0.041553 -8.9917e-06
13:36952085 G A 0.376996 2.1726e-05
13:36952383 C T 0.035011 7.7909e-06
13:36964017 A G 0.105184 -5.3925e-06
13:36972607 C A 0.792958 -2.7460e-07
13:36981774 T C 0.518228 -2.7225e-06
13:36996075 A G 0.042515 -8.8181e-06
13:37002538 C A 0.088967 -6.9208e-07
13:37007370 C G 0.040845 -6.1887e-06
13:37010405 G A 0.517844 -1.6336e-06
13:37017724 C T 0.044592 2.2154e-05
13:37021804 T C 0.243227 1.3122e-05
13:37025341 T C 1.335576 -1.0429e-05
13:37025757 T C 0.046510 -1.3527e-05
13:37029009 C A 0.107720 5.8057e-06
13:37033415 G A 0.429571 8.5127e-05
13:37050889 T A 0.083965 1.7805e-05
13:37055511 G T 1.433406 -1.7791e-05
13:37058604 C T 0.051171 3.4062e-06
13:37068104 T G 1.142272 -4.8269e-05
13:37070827 A C 0.281563 1.3640e-05
13:37081060 A G 0.117858 -1.6740e-05
13:37083802 G A 0.359922 -1.4456e-04
13:37085051 G T 0.249938 -1.5761e-07
13:37085673 T C 0.076462 -4.5420e-05
13:37087120 A G 0.030629 -1.2175e-05
13:37090049 T C 0.105496 8.6492e-06
13:37096286 A C 0.393995 2.7608e-05
13:37104066 T C 0.572622 -2.2651e-05
13:37104309 G A 0.072488 2.9341e-05
13:37105728 A G 0.033913 -2.0612e-05
13:37111261 C A 0.237223 -9.4313e-07
13:37116246 A G 0.068642 -6.1190e-06
13:37117194 T C 0.060592 -5.0426e-06
13:37118081 A G 0.075320 4.1989e-06
13:37120111 C T 0.071576 1.6949e-05
13:37123191 A G 0.051660 9.5131e-06
13:37125163 T A 0.117770 -1.4014e-05
13:37129895 A G 0.828217 4.6023e-05
13:37130549 T C 0.032835 1.2657e-05
13:37138559 T C 0.055652 7.8861e-06
13:37139326 A G 1.849378 -4.1298e-05
13:37147931 C T 0.417777 -6.6837e-06
13:37150089 G C 0.049981 2.0497e-05
13:37156868 G A 0.318407 1.0897e-05
13:37165055 G A 0.069839 -1.6859e-05
13:37174560 C T 1.699225 -2.0719e-06
13:37176238 C T 0.025920 -1.0645e-06
13:37183796 C T 0.145971 3.0831e-05
13:37186431 G A 0.168757 -5.0872e-06
13:37187203 G T 0.298569 2.3408e-06
13:37198674 T C 0.072685 -7.3217e-06
13:37199361 C T 1.516943 -6.2741e-07
13:37204783 T C 1.096290 4.2297e-05
13:37214077 G A 0.315657 -5.5977e-06
13:37215566 C T 0.357168 -4.0865e-06
13:37215706 G C 1.891947 5.8000e-06
13:37221311 G T 0.042518 -1.6988e-05
13:37224781 C T 0.773562 3.7516e-05
13:37227227 C T 0.189357 1.8859e-05
13:37227612 C T 0.046302 8.4905e-06
13:37228136 C T 0.063366 -5.6560e-07
13:37230629 A G 0.314320 5.6516e-06
13:37233297 A G 0.084870 -1.6381e-05
13:37237426 C T 0.514454 -3.2507e-05
13:37240257 A G 1.705667 6.9703e-06
13:37243896 T C 0.358691 -1.1777e-05
13:37246675 T C 1.956078 -1.3267e-06
13:37247425 C A 0.558655 1.7708e-05
13:37247610 G C 0.037452 -3.4702e-06
13:37247719 G C 0.049790 5.5931e-06
13:37250266 A G 0.118569 -2.8266e-05
13:37251254 G A 0.983198 -1.1992e-05
13:37251413 G C 0.595996 -2.3402e-06
13:37257010 G A 0.297019 1.6102e-05
13:37257743 G A 0.325074 1.0706e-05
13:37257809 G A 1.736786 4.0833e-06
13:37266476 G A 0.041913 -3.2208e-06
13:37266899 A G 0.056777 -1.4599e-05
13:37269043 A T 0.037925 -2.4667e-06
13:37272398 A G 1.193667 -1.1711e-05
13:37272607 C T 0.080039 6.9823e-06
13:37273210 G A 0.023598 -2.5117e-05
13:37274241 T C 1.797904 -4.3634e-05
13:37275132 G T 0.069785 3.3814e-05
13:37278624 T A 0.081936 1.5986e-05
13:37283837 T C 0.034556 2.3720e-05
13:37288313 C T 0.055288 -2.9195e-06
13:37288314 G A 1.151979 -4.9650e-06
13:37293677 C T 0.844295 4.2973e-06
13:37295845 T G 0.042141 -9.2186e-06
13:37303638 T C 0.064168 2.1996e-05
13:37308915 A G 0.276236 -4.3004e-06
13:37311442 G A 0.072321 -2.8127e-05
13:37315031 A G 0.451646 7.0251e-06
13:37315560 A G 0.069707 4.9062e-06
13:37317121 A G 0.036395 -5.7122e-06
13:37329006 A G 0.046969 1.5433e-06
13:37330830 A G 0.133627 1.2581e-05
13:37330948 A G 0.079678 4.7092e-06
13:37332213 C T 0.181306 1.0821e-05
13:37333087 G T 0.212424 1.0248e-05
13:37339677 G A 0.132702 -1.2689e-05
13:37340240 C T 0.231202 -1.0090e-05
13:37347329 T C 0.036283 3.7834e-06
13:37347945 A G 0.135643 2.8351e-06
13:37347977 T C 0.561521 1.2860e-05
13:37351576 G C 0.051606 -1.8759e-05
13:37356919 A G 0.337432 -9.9671e-06
13:37359035 T C 0.102760 -1.0137e-07
13:37363686 C T 0.371468 -1.0877e-05
13:37377469 A T 0.438767 -2.9193e-06
13:37379675 G A 0.192161 -1.0227e-05
13:37383097 G A 0.688260 -4.2230e-06
13:37385033 C T 0.021344 4.0141e-06
13:37386100 A G 0.942397 -6.1344e-06
13:37386998 T C 1.348472 2.0895e-06
13:37393904 C T 0.033600 -2.1864e-05
13:37397462 C T 0.033876 -1.8365e-05
13:37404133 A G 0.317309 3.6110e-06
13:37404660 G A 1.864701 -2.3845e-07
13:37405624 T C 1.833640 7.1462e-06
13:37411191 T G 0.073752 -3.1791e-06
13:37419908 G A 0.042107 -2.2029e-06
13:37430403 A G 0.030595 -1.2342e-05
13:37432485 C A 0.130543 1.2671e-05
13:37438997 C A 0.321140 -5.3859e-06
13:37440069 T C 0.027416 4.8505e-06
13:37443289 T C 0.122319 -1.1927e-05
13:37444368 T C 0.056845 9.6959e-06
13:37447258 C T 0.090551 6.7078e-06
13:37448179 A G 0.120670 7.3170e-07
13:37454500 C T 0.077438 1.0314e-05
13:37456241 T G 1.045238 2.3875e-05
13:37457290 C T 0.413758 -1.6703e-06
13:37462010 G A 0.477308 2.4508e-05
13:37473627 A G 0.029663 -2.1275e-05
13:37488131 A G 0.987475 -1.2152e-05
13:37489555 T C 0.426515 -1.3295e-05
13:37496261 T C 1.933163 -6.3825e-06
13:37498659 T C 0.055930 1.5350e-05
13:37502597 C G 1.232912 1.7335e-05
13:37523811 T G 0.020787 1.1287e-06
13:37524255 C A 0.924721 7.9652e-06
13:37525174 G A 0.042406 1.0571e-05
13:37527667 C T 0.770570 5.4912e-06
13:37528831 G C 0.084441 -3.4349e-06
13:37562903 T C 0.021364 -2.4588e-05
13:37563202 T C 0.045884 1.5165e-05
13:37564693 C T 0.133246 -4.3014e-05
13:37583812 G A 0.058202 2.4940e-05
13:37583831 A G 0.771750 1.3709e-06
13:37592604 T C 1.745302 2.4573e-05
13:37600769 G T 0.037799 4.8636e-06
13:37611969 G A 1.790636 2.8944e-05
13:37624289 G A 0.046669 4.3080e-06
13:37647092 A G 1.791112 2.5864e-05
13:37659969 A G 0.030333 1.8264e-07
13:37662356 T C 0.812027 2.0025e-05
13:37668379 A G 0.084237 2.7591e-05
13:37670423 C T 0.216171 6.8196e-06
13:37671585 A G 0.115217 3.5662e-07
13:37671976 T C 0.075010 -1.4770e-06
13:37679268 T G 0.957458 3.0967e-05
13:37679844 C T 0.051205 1.2289e-05
13:37681847 C T 0.160074 1.6777e-05
13:37687937 A G 0.752330 1.4294e-05
13:37709913 C T 0.049821 1.3876e-05
13:37710837 G A 0.075377 1.8078e-05
13:37715772 A G 0.032132 -1.8848e-05
13:37721199 A G 0.035821 1.2562e-05
13:37723396 G A 0.204163 -1.2736e-05
13:37744850 C T 1.968803 2.0261e-05
13:37748258 C T 1.155708 1.2130e-05
13:37751622 G A 1.968932 1.6031e-05
13:37760611 A G 0.046442 -1.5640e-05
13:37764559 A C 0.343083 -3.2701e-05
13:37773552 A G 1.963652 1.7253e-05
13:37777740 T C 0.042352 2.6259e-06
13:37778889 C T 0.572744 1.5074e-07
13:37795256 A G 0.051586 4.1977e-06
13:37803027 G A 0.452054 -2.9383e-06
13:37810379 T C 0.042678 -1.8705e-06
13:37820830 A G 0.037493 1.6345e-05
13:37821025 A G 1.114455 1.2080e-05
13:37821053 G A 0.044827 -1.5534e-06
13:37821465 G A 1.849973 1.9090e-06
13:37839060 T C 0.112303 -1.1060e-05
13:37839251 C T 0.043453 -2.4903e-06
13:37841344 A G 0.182819 -1.6926e-06
13:37846262 T C 0.748277 -1.7171e-05
13:37846508 A G 0.098843 4.0649e-06
13:37859227 A G 1.974539 -3.2191e-05
13:37879168 T C 1.193042 3.2621e-06
13:37880003 A G 0.044646 4.5150e-06
13:37882220 G A 0.604757 -7.8791e-06
13:37888488 G A 0.191889 -5.2276e-06
13:37897575 A G 1.755526 -9.0852e-06
13:37900773 G A 0.288764 -1.7340e-05
13:37901134 G A 0.252991 -2.9135e-06
13:37905749 G T 0.034416 1.5801e-05
13:37907452 G T 0.864782 4.4768e-05
13:37915923 T G 0.046136 -1.1693e-05
13:37916133 T C 0.192814 -1.9373e-05
13:37919693 A G 0.032329 6.7929e-06
13:37923280 G A 0.634488 -2.2782e-05
13:37936675 T C 0.260294 -1.9852e-05
13:37942699 T C 0.085074 -1.6985e-05
13:37942995 C T 1.298817 -3.2939e-05
13:37945499 T C 1.215957 8.4217e-06
13:37950376 A C 0.255894 6.0927e-06
13:37954091 G A 0.649628 3.3425e-06
13:37960839 T C 0.953225 2.1549e-05
13:37965814 T G 1.885273 1.6422e-05
13:37969634 T C 0.078084 1.5175e-05
13:37980205 A C 0.257006 -1.7331e-05
13:37985832 A G 1.156133 -1.4183e-05
13:37994827 T C 0.053462 1.6782e-05
13:37997401 T C 0.411688 8.6709e-06
13:38002795 G A 1.891671 2.1962e-05
13:38003608 T C 0.276943 1.7519e-05
13:38008415 C T 0.247816 -2.2085e-05
13:38032674 A G 0.043739 -4.6407e-06
13:38035189 T C 0.211238 8.4428e-06
13:38035558 G A 0.174180 1.5981e-05
13:38053631 A G 1.031904 3.4035e-06
13:38055006 A G 0.040777 3.8049e-06
13:38055998 C A 0.249142 -1.2829e-05
13:38058682 A C 0.023897 2.3035e-06
13:38062068 C T 0.144309 6.7776e-07
13:38062763 C T 0.080685 -1.2876e-05
13:38067143 C T 0.525409 8.3459e-06
13:38067676 G A 0.061125 -2.7609e-07
13:38068250 G T 0.581183 -8.3824e-06
13:38068957 T C 0.060408 8.6471e-06
13:38069542 G A 0.675263 5.0857e-06
13:38070664 A C 0.028644 -2.6793e-06
13:38089156 C T 1.548487 -1.5133e-05
13:38093541 T G 1.498999 4.4407e-07
13:38108472 C T 0.193671 -1.6062e-05
13:38112779 T C 0.114846 -4.8077e-06
13:38114227 T C 0.231793 1.1149e-05
13:38114612 T C 0.136353 2.0924e-05
13:38116990 C T 1.357287 -1.3315e-05
13:38120993 A G 0.057382 1.5016e-05
13:38133517 T C 0.051878 -2.7735e-06
13:38138689 T C 0.106554 -1.0936e-05
13:38139836 C T 0.109845 -9.8104e-06
13:38150195 T C 0.052877 -2.1992e-05
13:38151594 A G 0.047975 -1.3547e-05
13:38156778 G A 0.028249 2.5387e-06
13:38175526 T C 0.084203 4.6879e-06
13:38177484 T C 0.101733 -5.4892e-06
13:38179244 G A 1.632761 -1.2356e-05
13:38196047 T C 0.049600 1.2458e-06
13:38196579 G T 0.724516 1.6842e-05
13:38205091 T C 0.259066 -6.1455e-06
13:38209329 A G 0.034763 1.1418e-06
13:38211105 C T 0.132644 -7.3428e-06
13:38221299 G A 0.048403 -9.2870e-06
13:38224053 C T 0.499563 -2.7281e-05
13:38237564 G A 0.038969 -1.8452e-06
13:38242481 T G 0.370047 8.0562e-06
13:38243291 G A 0.059854 1.2667e-05
13:38255513 C T 1.260124 -1.8005e-05
13:38267922 G A 1.812228 -5.3468e-06
13:38268346 T C 0.084747 -7.1966e-06
13:38278931 G A 0.216660 7.3998e-06
13:38290340 C A 0.944212 -3.4668e-06
13:38290705 G C 0.443010 -1.9210e-05
13:38290910 T C 0.030537 -7.6499e-06
13:38291011 A G 0.131386 -7.9505e-06
13:38291121 C A 0.185532 3.2124e-05
13:38297083 C T 0.207474 -4.4744e-05
13:38297150 A G 0.163664 -4.5027e-06
13:38314640 A G 0.981797 3.1042e-06
13:38314854 A G 0.093927 1.7563e-05
13:38320021 T C 0.062547 -1.0641e-05
13:38322177 A G 0.996882 9.3741e-06
13:38323633 T C 0.042698 -1.4190e-05
13:38326635 C T 0.125933 7.7010e-07
13:38326715 T C 0.055223 -4.2853e-06
13:38332015 C T 1.334740 -3.8496e-07
13:38343786 T G 0.092751 2.4365e-05
13:38344127 C T 0.037724 2.0454e-05
13:38345556 A C 0.183655 -2.3243e-05
13:38350193 A G 0.946120 -1.9358e-05
13:38351716 A G 0.482275 1.9625e-05
13:38354641 C T 0.174098 -5.8392e-06
13:38354853 C T 0.029769 -3.7555e-06
13:38356712 C T 0.084516 -1.4926e-05
13:38361816 T C 0.045935 -1.8643e-05
13:38363047 G A 1.387315 -1.5065e-05
13:38363539 A G 1.977792 -5.4061e-06
13:38367158 A G 1.114584 -5.7690e-06
13:38368012 T G 1.129673 -5.1805e-06
13:38369676 T C 0.049750 -9.8985e-06
13:38385090 G A 0.061972 -1.4759e-05
13:38385822 T G 0.215838 1.0352e-06
13:38393818 G A 0.560447 -1.3829e-06
13:38407819 T C 0.997834 -8.7435e-06
13:38407945 T C 0.037320 -2.4570e-06
13:38413011 T C 0.396793 -6.9726e-06
13:38413311 G A 0.048512 -4.2451e-06
13:38424084 G A 0.553586 1.0540e-06
13:38433388 T C 0.022639 5.4853e-06
13:38438908 G A 0.037442 8.1885e-05
13:38445196 G T 0.633839 9.4043e-06
13:38449283 C G 0.023816 -8.0523e-06
13:38449895 G A 0.202143 5.9722e-06
13:38459100 C T 0.931497 -1.0096e-05
13:38461239 C G 0.035018 2.0310e-06
13:38463552 C T 0.478185 -1.3223e-05
13:38463826 C T 0.026855 -4.0630e-06
13:38466226 G A 0.157279 -9.6056e-06
13:38469030 A G 0.029412 -1.0125e-05
13:38479679 T G 0.046799 4.8390e-06
13:38482765 G C 0.339982 2.1790e-07
13:38494024 C T 0.779311 -8.8564e-06
13:38503629 A G 0.064308 2.3146e-05
13:38510356 G A 0.029157 1.2917e-05
13:38511675 A G 0.299817 -1.5268e-06
13:38516603 T C 0.060214 -3.2369e-06
13:38516824 T G 0.040465 -5.6437e-06
13:38520440 A C 0.027137 -4.3630e-06
13:38531581 A T 0.448375 9.1438e-06
13:38533329 A G 0.341580 9.8145e-06
13:38533692 T C 0.068285 6.9618e-05
13:38538467 C A 0.031734 1.3303e-05
13:38540370 G T 0.405514 8.8595e-06
13:38549223 A G 0.848953 1.9533e-05
13:38553210 T C 0.029119 -3.0850e-06
13:38566326 G T 0.040590 6.7900e-06
13:38567889 C T 0.650950 -1.4717e-05
13:38571057 G C 0.112704 2.7183e-05
13:38573313 C T 0.840293 -3.1195e-05
13:38577232 T C 0.038313 4.2382e-06
13:38592616 A G 0.070203 3.3783e-06
13:38594703 T G 0.046547 1.2561e-05
13:38622619 T G 0.085138 -2.3652e-05
13:38627152 G A 1.031683 -1.6479e-05
13:38628836 G A 0.105503 -3.8197e-05
13:38629421 C T 0.137740 -1.1134e-05
13:38636966 T G 0.224405 2.4623e-05
13:38647866 G C 0.053085 1.3242e-06
13:38650598 T C 0.027532 -6.9290e-06
13:38657306 T C 0.083302 1.8782e-05
13:38669677 G T 1.530485 -2.0962e-05
13:38673417 C T 0.040655 3.3716e-06
13:38676614 C T 0.725485 5.6956e-07
13:38679113 C T 0.158320 -4.0076e-06
13:38684948 A T 0.095909 -3.2518e-05
13:38694917 C T 0.176934 1.6467e-05
13:38700773 A G 0.089932 -2.6175e-05
13:38707455 T G 0.057100 2.8382e-06
13:38718163 A G 0.047336 1.0080e-05
13:38730752 T C 0.417780 2.0650e-05
13:38731222 T C 0.065698 1.7355e-05
13:38747138 T C 1.460979 -3.0527e-06
13:38747904 A C 1.868012 4.1815e-05
13:38756518 G C 0.596240 -1.6723e-05
13:38756631 T G 0.039353 5.4954e-06
13:38765396 G A 0.168995 1.5770e-05
13:38766832 G A 0.180412 1.2547e-05
13:38767459 A G 0.128938 -3.0813e-06
13:38768489 T G 0.090007 4.2306e-06
13:38770991 A G 0.413898 1.5718e-05
13:38772394 C A 0.525575 -1.4341e-05
13:38772605 A G 0.032852 -2.2238e-05
13:38779704 G T 0.039258 -8.1009e-07
13:38787101 A G 1.460713 -6.8875e-06
13:38796174 C T 0.369574 2.9352e-05
13:38821307 T C 0.918792 1.0413e-05
13:38822878 T C 0.073300 1.4827e-05
13:38826537 T C 1.499084 -1.1284e-05
13:38826809 C A 0.301370 2.2565e-05
13:38829622 T C 0.771994 1.3884e-05
13:38833322 T C 0.302883 1.8052e-05
13:38834993 G T 1.066511 -2.4301e-05
13:38857504 C A 1.840695 -1.1760e-05
13:38858955 T C 0.407686 6.2639e-06
13:38859334 G A 1.346887 -2.0857e-05
13:38871715 C T 0.096215 -3.8319e-07
13:38873926 C A 0.501957 -3.1496e-05
13:38875984 T C 1.369336 -1.7772e-05
13:38877306 T C 0.225789 -2.9303e-06
13:38877504 T C 0.755689 -6.1439e-05
13:38881428 G A 1.956601 -3.7134e-06
13:38884919 T C 0.090252 3.1126e-07
13:38901771 T C 0.049022 1.7340e-06
13:38910766 C T 1.951767 -4.5757e-06
13:38911736 A G 1.949234 -5.4454e-06
13:38924871 C A 0.058739 5.2519e-06
13:38924984 A G 1.949465 -1.1098e-06
13:38925192 G T 0.030034 2.2586e-05
13:38935638 C T 0.042875 -1.9980e-05
13:38944985 G T 1.949149 -2.8436e-06
13:38967904 T C 0.020868 7.4921e-06
13:38969457 C T 0.345922 3.8646e-07
13:38970890 A C 0.044725 -2.2107e-05
13:38982295 C A 0.038262 -2.8509e-05
13:38994023 C T 0.033111 -5.5209e-06
13:38996134 G A 0.039458 3.1625e-05
13:39000963 G T 0.755859 3.1456e-05
13:39002924 C T 0.402913 -4.7812e-05
13:39006677 G T 0.051076 2.7624e-06
13:39009467 A C 0.050056 -3.3553e-06
13:39017673 G A 0.086777 1.8719e-05
13:39045196 T C 0.076057 1.7616e-06
13:39062896 C A 0.032200 1.0494e-06
13:39066211 A G 0.038846 -3.0439e-06
13:39077149 G A 0.050963 -1.9229e-06
13:39079803 G A 0.336120 1.4815e-05
13:39080038 A C 1.246888 -1.1404e-06
13:39081259 G C 0.045843 1.9876e-05
13:39085339 T C 0.089922 2.3153e-05
13:39085520 A G 0.030969 5.1342e-06
13:39087714 C T 0.376503 -9.4796e-06
13:39093261 T C 0.135670 -2.2981e-05
13:39094013 A C 0.039203 -3.1174e-06
13:39098600 C T 0.180184 -2.1095e-05
13:39100824 C T 0.084883 -4.2384e-06
13:39101416 T C 0.029412 -8.7754e-06
13:39101573 G A 1.960001 8.1671e-06
13:39102184 T G 1.594102 -8.2532e-06
13:39110940 C T 0.036004 3.6335e-05
13:39121060 T C 0.059160 3.4039e-06
13:39151866 A G 0.385431 -3.6089e-05
13:39153497 C T 0.064297 2.9293e-05
13:39162973 T C 0.284810 -4.5860e-06
13:39168545 C T 0.036069 -4.2873e-06
13:39178152 G A 0.080209 5.9452e-06
13:39180664 A G 0.027375 -3.3779e-06
13:39187462 T G 0.378353 7.8176e-06
13:39187615 A G 1.363509 -3.2494e-06
13:39189009 C G 0.154216 -1.8473e-05
13:39196090 A G 1.533823 2.0643e-08
13:39197031 G A 1.844023 2.2395e-05
13:39203738 C G 0.215974 -2.1253e-05
13:39204036 T C 0.213822 -4.6904e-06
13:39221310 C T 0.208297 -4.6094e-06
13:39228581 A G 0.047373 9.7002e-06
13:39230678 G T 0.067558 -2.1429e-05
13:39239090 T C 0.509589 1.2062e-05
13:39239311 A G 0.035732 -1.6965e-05
13:39264690 C T 0.526449 1.2723e-05
13:39266484 A G 0.090741 6.2307e-06
13:39271703 T C 0.038285 2.1135e-05
13:39279405 C T 0.491604 1.1954e-05
13:39279459 G A 0.121302 -5.7166e-06
13:39287141 T C 0.047611 9.3172e-06
13:39291070 A G 0.265975 -2.6209e-05
13:39291527 T C 1.742565 -3.6034e-06
13:39292686 A C 0.038836 8.8458e-06
13:39300367 A G 0.102042 2.7369e-05
13:39302124 G A 0.080991 -3.7681e-06
13:39306409 C G 0.158360 5.2115e-06
13:39321442 G A 1.439702 1.2442e-05
13:39328541 G A 0.203588 -1.7144e-05
13:39328816 T C 0.056328 -1.8837e-05
13:39331325 A T 0.065600 2.7627e-05
13:39331678 A G 0.105286 -1.5812e-05
13:39338062 G A 0.813299 -6.0183e-06
13:39342969 A G 0.072576 2.6634e-05
13:39343386 C T 0.594809 5.6508e-06
13:39343822 T C 0.231351 2.4193e-05
13:39344057 A G 0.111331 -2.9024e-06
13:39345787 C A 1.822743 9.1711e-06
13:39350890 G A 0.347537 1.9395e-05
13:39354487 A G 1.897254 3.1581e-05
13:39354602 G A 0.133817 2.3354e-05
13:39355421 G A 1.962864 1.8319e-05
13:39355842 G T 0.268385 3.1428e-05
13:39359725 C G 0.069166 -5.1012e-06
13:39367717 C T 1.272139 -9.5737e-06
13:39372448 A C 0.030333 -1.2191e-05
13:39373730 T C 0.590600 -2.4383e-05
13:39374409 G T 1.115465 3.7318e-05
13:39377730 G A 0.068700 -3.4141e-06
13:39391722 G A 1.004212 3.1862e-05
13:39396517 T C 0.105496 2.6154e-06
13:39396590 T C 0.334604 -2.6963e-05
13:39397168 G A 0.054384 1.1417e-05
13:39402937 G A 0.092417 2.4101e-06
13:39403222 A G 0.061275 -1.3259e-05
13:39415865 A G 0.277738 2.1342e-06
13:39419964 A G 0.325424 -2.2357e-06
13:39422624 T C 0.236947 2.1943e-06
13:39423286 C G 0.054703 7.8841e-06
13:39426038 G A 0.049314 7.4874e-09
13:39430314 T C 1.386509 -7.3195e-06
13:39431275 A G 0.039071 8.6649e-06
13:39433372 T C 0.044102 -1.4781e-05
13:39434185 T A 0.095481 -8.2531e-06
13:39442548 C A 0.755322 1.0963e-05
13:39445151 C A 0.068955 4.7024e-07
13:39446869 A G 0.275719 7.6990e-07
13:39447665 T G 1.373477 -1.0937e-05
13:39453783 G A 0.388416 -1.9117e-05
13:39462150 A G 0.230668 -2.8612e-06
13:39463359 C T 0.086406 -2.6423e-05
13:39465070 C T 0.986363 1.0554e-05
13:39468352 G A 1.735439 3.1508e-05
13:39475608 C T 0.049865 1.3653e-05
13:39480446 C T 0.741603 7.4357e-06
13:39482110 G T 0.100098 7.4825e-07
13:39497572 A G 0.079274 5.7774e-06
13:39498265 A C 0.719436 -2.5000e-06
13:39502514 T C 0.060908 4.2543e-06
13:39506406 A G 0.041376 -2.9233e-06
13:39511557 T C 0.761200 4.9310e-06
13:39511615 G A 0.050596 -1.7183e-05
13:39516627 T G 0.374348 1.5057e-05
13:39520009 T C 0.093114 -4.4717e-06
13:39521728 T C 0.046989 7.6008e-06
13:39526592 T A 0.957570 2.7583e-05
13:39531800 G A 0.456651 7.4061e-06
13:39534217 A G 0.727814 -7.4717e-06
13:39536641 A G 0.071294 3.4176e-06
13:39544533 A G 0.061078 -2.2284e-05
13:39570533 A G 0.030218 -1.2062e-06
13:39571813 A G 0.068119 -2.2601e-06
13:39574806 A G 0.281437 2.1401e-05
13:39584728 G C 0.039237 6.3629e-06
13:39585591 A C 0.021470 -7.1877e-06
13:39587677 G A 0.294945 1.7305e-05
13:39587813 C T 0.041430 1.1138e-05
13:39591039 C T 0.036997 7.1847e-06
13:39591124 T C 0.079365 3.3709e-05
13:39594944 C T 0.022520 -2.7320e-06
13:39606402 A C 0.131434 -1.9588e-06
13:39613187 G A 0.303907 -9.7707e-06
13:39618302 G T 0.038408 2.2269e-06
13:39622075 C T 1.335807 -5.5580e-06
13:39646095 C G 0.027352 -3.1395e-06
13:39647492 T C 0.067990 -7.6388e-06
13:39650986 G A 0.043293 2.2422e-05
13:39664263 G A 0.202578 6.9347e-06
13:39664826 A G 0.039747 -5.1967e-06
13:39667800 G A 0.058304 4.3989e-06
13:39679744 G A 0.117396 -3.2631e-06
13:39687105 T C 0.042511 3.5196e-06
13:39691372 G T 1.500943 -2.7606e-06
13:39709307 T C 0.315667 1.2715e-05
13:39711445 G A 0.063954 -9.4989e-06
13:39717084 A C 0.148892 4.6723e-07
13:39719972 A C 0.188690 2.1580e-07
13:39726574 C T 1.924075 -1.5221e-05
13:39733636 T C 0.067721 3.5532e-06
13:39734304 A C 0.062978 1.4207e-05
13:39734410 G T 1.950774 -1.0031e-05
13:39737161 T C 0.045636 -3.2217e-06
13:39744652 A G 0.028616 5.7646e-06
13:39746209 A G 0.401046 1.2380e-05
13:39752675 T G 1.241214 -2.6927e-06
13:39756289 A C 0.079219 -2.0061e-05
13:39767722 G A 0.213023 -6.6680e-06
13:39768834 A G 0.136037 6.3201e-06
13:39771577 G A 0.034437 9.1845e-07
13:39778997 G A 0.194215 1.8904e-05
13:39779580 T C 0.059344 1.0299e-07
13:39779744 T C 0.514893 -1.5202e-05
13:39779881 T C 0.370492 -2.5102e-05
13:39787406 C T 0.764267 -5.8071e-06
13:39791626 T C 0.049059 -1.3628e-05
13:39794662 T C 0.119320 3.5421e-07
13:39802633 T C 0.047227 5.0923e-06
13:39806412 A G 0.110555 2.7052e-06
13:39809539 A G 0.035773 -2.5428e-05
13:39809786 G A 0.484672 -1.3682e-05
13:39821054 G A 0.073657 7.0722e-06
13:39824254 C T 0.125270 -5.7981e-06
13:39831135 A G 0.761764 1.0530e-05
13:39831681 G A 1.941591 -2.0005e-05
13:39836324 G T 1.964740 1.5838e-05
13:39836908 T C 1.713664 -1.1959e-05
13:39839941 C T 1.249459 1.0389e-05
13:39842263 T C 1.411491 4.5144e-05
13:39848408 G A 0.023398 -5.0994e-06
13:39858820 C T 0.072766 -3.5266e-05
13:39865190 A G 0.119915 3.3474e-05
13:39867151 T C 1.350736 4.8857e-05
13:39867231 A G 0.148433 2.2981e-05
13:39872320 T C 0.043062 -9.4171e-06
13:39872875 G T 0.199916 4.3293e-06
13:39876915 G A 0.032023 -4.0009e-06
13:39882352 C T 0.157793 -2.4151e-05
13:39882677 T C 0.122040 2.9198e-05
13:39895766 T G 1.242397 5.2828e-05
13:39900653 A G 0.375643 1.0536e-05
13:39918027 A C 0.071049 6.2771e-06
13:39925227 G T 0.060643 1.9268e-05
13:39926504 T G 0.117620 -1.5630e-06
13:39938926 A C 0.031856 5.0982e-06
13:39941319 C T 0.046965 1.1327e-05
13:39943962 T C 1.175499 2.8400e-05
13:39950405 A G 0.043202 1.3308e-05
13:39951039 T C 0.364600 -9.8733e-06
13:39952791 T C 0.363295 -1.3134e-05
13:39955454 G A 0.295312 -1.3052e-06
13:39957116 C T 0.158496 -5.0286e-05
13:39963357 C T 0.027307 -1.8062e-05
13:39970158 A G 0.100475 -7.4005e-06
13:39979645 T C 1.774259 9.9951e-05
13:39980289 A G 0.134337 1.5807e-05
13:39982144 G A 0.496547 -2.8237e-05
13:39984228 C T 0.198383 -3.6242e-05
13:39987266 A G 0.073776 -1.0403e-06
13:39987772 C T 0.210843 7.1643e-06
13:39990754 C T 0.078264 -4.1590e-09
13:40006415 C A 0.272112 1.9999e-05
13:40007199 C T 1.558985 -3.3637e-07
13:40017752 A G 1.147987 8.9666e-06
13:40019913 C T 0.386968 -3.1692e-06
13:40023354 T C 0.035056 -9.3095e-06
13:40033131 C T 0.040723 5.0073e-06
13:40038474 G A 0.060609 -1.4629e-05
13:40039652 T C 0.087848 -1.6763e-06
13:40039730 A G 0.023051 -3.9047e-06
13:40046268 T C 0.881407 1.5772e-05
13:40051485 C A 0.213029 2.3203e-05
13:40054523 C T 0.061234 -1.6480e-05
13:40060922 C T 0.027936 -6.8156e-06
13:40060927 C T 0.184712 -2.3276e-05
13:40064894 T C 0.220179 -1.5931e-05
13:40074743 C T 1.282063 -2.6359e-05
13:40082531 A G 1.559097 -3.6328e-06
13:40084333 C A 0.394685 1.1761e-05
13:40086325 G C 0.546192 7.5448e-06
13:40088855 C A 1.951944 7.8535e-06
13:40089798 C T 0.030558 -2.1892e-06
13:40091737 A G 0.440192 -9.5452e-06
13:40093623 T C 0.510507 9.7406e-06
13:40095327 C T 1.707285 5.5488e-05
13:40109152 T C 0.046350 8.4751e-06
13:40110672 C T 1.875832 1.3626e-05
13:40118068 A C 0.885837 1.4269e-04
13:40119623 C T 0.161046 5.6762e-05
13:40126959 C T 0.184780 5.5923e-06
13:40131499 T C 0.618326 -1.4230e-05
13:40138094 G A 0.095916 -1.3241e-05
13:40141968 T C 0.073270 -5.8414e-06
13:40146469 A C 0.904326 7.7070e-05
13:40151066 G T 1.636763 5.9639e-05
13:40179085 A G 0.040805 -6.6144e-06
13:40179288 A G 1.030517 -1.3863e-06
13:40187765 C T 1.193899 7.2477e-06
13:40189028 T C 0.079155 -5.4827e-06
13:40191566 T C 0.468271 2.9518e-05
13:40198104 T G 1.520197 -2.0513e-06
13:40203367 C T 0.081201 -1.0097e-06
13:40206416 T C 0.033271 4.5124e-06
13:40209972 T C 0.475414 -1.8773e-05
13:40215134 G A 0.040094 -4.4517e-06
13:40215836 A T 0.743698 -1.5536e-05
13:40221955 G A 1.227203 -2.1778e-05
13:40227787 T A 0.556942 2.1611e-05
13:40232107 C G 0.202140 1.9460e-05
13:40239785 T G 1.321361 4.9674e-05
13:40244741 T G 0.048808 2.0885e-06
13:40258254 T C 1.506441 5.9459e-06
13:40263143 A G 0.043681 1.5903e-05
13:40272267 A G 0.186881 -7.2152e-05
13:40276823 T C 0.105836 4.9033e-06
13:40279621 C T 0.067174 1.2141e-05
13:40287001 T C 0.057059 -2.0758e-05
13:40293428 C T 0.111174 2.7862e-06
13:40295440 G A 0.033162 2.1515e-06
13:40297108 A G 0.023510 -1.4977e-05
13:40297684 T C 1.281781 -3.7663e-06
13:40297756 A G 0.027851 -7.7312e-06
13:40297797 C T 0.949462 5.5400e-05
13:40300685 A G 0.097911 2.4165e-06
13:40303160 C T 0.783520 9.4154e-06
13:40349078 T C 0.056488 -9.1411e-06
13:40350912 C T 1.297352 3.6261e-05
13:40351443 T C 0.039067 -1.0563e-05
13:40359952 A G 0.026311 -3.7826e-06
13:40369003 A G 0.215505 7.1036e-07
13:40371633 C A 1.199257 -4.3432e-06
13:40385457 A G 0.129696 9.6704e-06
13:40387355 A G 1.741236 -6.2801e-06
13:40391121 T C 0.084941 -7.3112e-06
13:40393355 C T 0.731577 2.1157e-05
13:40396137 A C 0.053571 1.5636e-05
13:40406781 A G 0.034212 -1.8634e-06
13:40413530 T C 0.095780 -7.3973e-06
13:40428542 T C 0.056124 7.6937e-06
13:40429961 C T 0.894585 3.6240e-05
13:40437892 G A 0.062431 -2.4174e-06
13:40442913 A G 0.197965 2.8490e-05
13:40443214 C G 0.030653 1.3681e-05
13:40453120 T C 0.211421 2.2806e-05
13:40453445 T C 0.083806 2.4626e-05
13:40455769 C T 0.474367 -1.4481e-05
13:40456270 G A 0.112337 -9.7338e-06
13:40456804 A G 0.147076 -2.8924e-05
13:40457732 A G 0.990480 -3.2812e-05
13:40458385 T C 0.517059 3.4042e-05
13:40461929 G C 0.078971 2.4333e-06
13:40463751 A G 0.100002 -3.5822e-06
13:40466966 A G 0.162379 -7.6465e-06
13:40467521 A C 0.461053 5.4474e-06
13:40472422 T C 0.046377 3.2908e-06
13:40474827 C T 0.758793 -4.2575e-05
13:40480447 G A 0.854049 3.4735e-05
13:40481397 A G 0.024418 -1.3065e-07
13:40483175 A G 0.067660 1.1403e-05
13:40483874 A G 0.190329 2.0839e-05
13:40489117 G A 0.045826 -3.5274e-05
13:40492341 A G 0.063964 -2.2921e-05
13:40502985 C A 0.931837 -3.8324e-05
13:40503884 A G 0.112466 2.4717e-05
13:40505510 T C 0.942336 3.7167e-05
13:40506189 A G 0.079138 8.2850e-06
13:40528420 C A 0.759208 -3.1944e-05
13:40532075 A G 0.063485 -5.7758e-06
13:40544566 C T 0.604451 -1.8690e-05
13:40546088 A G 0.036483 1.3063e-05
13:40551433 G A 0.378251 2.3803e-06
13:40557333 T C 0.107169 -1.7145e-05
13:40562437 A G 0.165000 -1.7536e-05
13:40567355 A G 0.030979 -1.8927e-05
13:40568709 T C 0.185409 1.6395e-05
13:40569328 C A 0.147457 -7.6720e-05
13:40592268 A T 0.053534 -9.9916e-06
13:40612770 C T 0.047016 1.4530e-05
13:40613808 C T 0.180554 -7.9952e-05
13:40616176 C T 0.023656 3.1678e-06
13:40616769 T C 0.052786 2.5902e-06
13:40621871 C A 0.227163 -1.7302e-05
13:40623900 T C 0.767153 -1.6818e-05
13:40624030 G A 0.067704 -2.2620e-05
13:40633540 G T 0.155453 -7.2083e-05
13:40641390 G A 0.029908 1.3500e-06
13:40644806 T C 0.081307 3.2002e-06
13:40645059 C T 0.031581 2.4594e-05
13:40648584 G A 0.118491 -1.4221e-05
13:40649824 G A 0.038795 -2.7052e-05
13:40651407 A G 0.026430 -4.2622e-06
13:40653589 C T 0.293520 -4.0809e-05
13:40654462 T C 0.130285 1.1835e-05
13:40656320 C G 0.026638 1.1643e-05
13:40659180 C T 0.698762 -2.9765e-06
13:40663991 A C 0.074385 4.2770e-06
13:40665192 T C 0.056111 -7.1980e-06
13:40666199 C T 0.115536 -2.0647e-05
13:40666238 T C 0.031272 2.3863e-05
13:40667486 C T 1.805020 2.0287e-05
13:40667533 T C 0.186708 3.6391e-06
13:40676601 C T 1.716560 2.2938e-05
13:40677763 A G 0.587676 1.8921e-05
13:40678236 A G 0.032237 -2.4829e-05
13:40679099 G A 0.031571 2.5563e-05
13:40682737 T C 0.038343 -1.0136e-05
13:40684304 A G 0.028440 -1.4597e-05
13:40698288 G A 0.166241 -1.5444e-06
13:40698850 T G 0.122295 5.1280e-05
13:40699795 C T 1.253385 2.2837e-05
13:40702867 C T 1.245270 2.5265e-05
13:40705939 G A 1.860917 -2.4696e-05
13:40707121 C G 0.639779 -2.1476e-05
13:40707667 G T 0.604448 4.5963e-05
13:40710693 C A 1.123873 5.3883e-06
13:40717377 A G 0.065283 7.3164e-06
13:40719081 A G 0.834629 1.8707e-06
13:40722845 G A 0.751606 1.2046e-05
13:40725159 T C 0.302057 3.1540e-06
13:40725689 C T 1.918278 -5.5481e-06
13:40727184 T C 0.313919 2.3287e-05
13:40727369 A G 0.185573 -1.8571e-05
13:40735934 T G 0.020889 -8.3925e-06
13:40739333 A G 0.939657 -4.5225e-05
13:40743308 G A 0.154617 -2.3048e-05
13:40745424 T C 0.126065 4.4783e-06
13:40745693 A G 0.135799 2.0997e-06
13:40754324 C T 0.361143 1.9818e-05
13:40759773 C T 0.330167 -1.9562e-06
13:40760938 A C 0.661000 4.1345e-05
13:40773110 C T 0.240517 2.8013e-05
13:40774867 T G 0.278527 -2.2882e-05
13:40779260 G A 0.046999 1.2998e-05
13:40779986 C T 0.344490 2.4344e-05
13:40782829 G A 0.656264 -1.5974e-05
13:40794494 G C 0.032176 -1.1357e-05
13:40805710 C T 0.151173 -1.3696e-05
13:40807483 C G 0.509032 -3.0014e-05
13:40818284 T C 1.020307 2.2579e-06
13:40818653 C T 0.511738 8.7444e-06
13:40818849 A G 0.129727 -8.0266e-06
13:40823228 G A 0.258121 2.1127e-05
13:40829028 G T 1.021089 -2.6068e-05
13:40836101 T G 0.054299 2.9958e-06
13:40838524 G T 1.639442 -1.3998e-05
13:40838899 A G 0.391976 1.3293e-05
13:40843626 T C 0.074670 1.2151e-05
13:40844866 A G 0.330772 1.7174e-05
13:40851098 A G 0.859349 9.8208e-06
13:40851380 G A 1.404664 1.4126e-05
13:40858018 G T 0.107798 -1.9951e-05
13:40858172 C T 0.855729 -3.8665e-06
13:40859392 G A 0.348999 -1.9023e-05
13:40859629 C T 0.537468 -8.6592e-06
13:40861666 A G 0.065331 5.4105e-07
13:40862071 T C 1.883593 -1.1742e-05
13:40867515 T C 0.368384 -4.8376e-05
13:40867548 A G 0.358321 -3.6038e-06
13:40867813 T C 1.034416 1.2157e-05
13:40868378 C G 0.643301 1.1651e-05
13:40879805 G A 1.582815 4.5907e-05
13:40883324 G A 1.404586 -1.0610e-05
13:40883405 C A 0.660932 2.2580e-05
13:40884065 T C 0.034036 7.1512e-06
13:40886355 C T 0.889965 2.3347e-05
13:40887750 C T 0.594119 -1.0738e-05
13:40888277 C T 1.808192 2.4998e-05
13:40889891 A G 0.066786 3.8861e-06
13:40896956 G T 0.097463 -6.6235e-06
13:40899294 T G 0.629756 4.5189e-05
13:40899694 G C 1.857673 3.9021e-06
13:40899996 C T 0.339105 -2.7855e-06
13:40901431 G T 0.162168 -2.6274e-05
13:40901611 A G 0.626013 -4.1728e-06
13:40904567 T C 0.461325 9.7591e-06
13:40906267 C G 0.063142 -3.0806e-06
13:40910388 A C 1.080406 -1.9005e-05
13:40910424 T C 0.026250 -1.1881e-05
13:40911463 C T 0.447610 -4.6115e-06
13:40916577 C T 0.266199 7.6190e-07
13:40916800 C T 0.282467 2.3318e-06
13:40916924 G A 0.092717 1.6400e-06
13:40917020 C T 0.060218 3.4993e-05
13:40918250 G A 0.564520 -1.6462e-05
13:40919514 T C 0.058508 -2.3342e-05
13:40919768 A G 0.050664 -3.8834e-06
13:40919945 A G 0.981825 1.7677e-05
13:40920004 G A 1.748094 7.6031e-06
13:40920726 T C 0.043188 1.3667e-05
13:40920775 C T 0.392642 2.1726e-06
13:40923224 C G 0.056481 -6.1040e-07
13:40927339 G A 0.956741 -6.5609e-07
13:40930021 C T 0.410563 -1.3956e-05
13:40930157 T C 0.045479 8.7537e-06
13:40939273 C T 0.068374 5.3559e-06
13:40939929 C T 0.123138 1.2077e-05
13:40940139 G A 0.046034 -8.6755e-06
13:40940597 C G 0.151680 -5.2378e-06
13:40943836 C T 1.761506 7.4221e-06
13:40945790 T G 0.875179 -6.8125e-06
13:40946744 C T 0.879565 1.5389e-05
13:40948151 T C 1.956101 6.4211e-06
13:40953893 T C 0.098612 5.8209e-06
13:40954468 A G 0.036500 -7.1831e-06
13:40957298 T C 0.092230 -1.3433e-06
13:40957689 T C 1.667270 -1.4064e-05
13:40962796 C A 0.583345 1.1274e-05
13:40966368 A G 0.021925 -4.0186e-06
13:40972085 C T 0.347795 -2.9641e-06
13:40973592 A G 0.055764 -1.2308e-07
13:40980019 T C 0.216864 9.7631e-06
13:40980687 A G 1.766126 -1.3777e-05
13:40981323 A G 0.443429 1.9990e-06
13:40981669 C T 0.057811 1.6031e-05
13:40982876 T C 0.023034 4.4912e-06
13:40984601 G A 1.313817 -8.9275e-06
13:41003022 T C 1.068687 1.7302e-05
13:41004307 A G 0.036786 1.2524e-05
13:41004833 A G 0.204238 3.5054e-05
13:41005301 A C 1.892617 -2.1624e-07
13:41005545 A G 0.052289 1.4398e-05
13:41007212 G A 0.100988 1.6910e-05
13:41007365 A G 1.304886 -7.1693e-06
13:41008267 C T 0.073276 9.0466e-06
13:41008751 T C 0.379369 2.4577e-05
13:41009283 T G 1.077683 -3.7388e-05
13:41009518 G A 1.351994 1.4846e-05
13:41009794 C A 0.502701 2.3635e-05
13:41010508 C T 0.032203 2.7639e-06
13:41012862 T G 0.052891 6.9149e-06
13:41013977 C T 1.487225 -3.1360e-06
13:41014165 G A 0.021602 -4.8600e-06
13:41015950 T C 0.032383 6.8768e-06
13:41020768 A G 0.080385 -2.0531e-05
13:41025184 G A 0.072253 6.4843e-06
13:41025530 G A 0.107200 -1.4471e-05
13:41026812 A G 0.799383 1.8824e-05
13:41033871 C T 0.023993 4.7145e-07
13:41039186 G T 1.389473 -1.8635e-06
13:41039344 T G 0.060683 -1.2290e-05
13:41039375 G A 0.332744 -8.9008e-06
13:41039977 T C 0.023795 -7.3153e-06
13:41040735 T G 0.023462 -4.4743e-06
13:41041390 A G 0.070567 1.1529e-05
13:41041615 A G 0.088497 1.4916e-05
13:41043558 T C 1.026080 -2.2574e-06
13:41043905 T C 0.036348 -2.0193e-05
13:41044303 C T 1.596791 -1.2024e-05
13:41047068 A G 1.580258 1.6305e-05
13:41054629 A G 0.023806 -6.4663e-06
13:41056464 T C 0.119915 1.1062e-05
13:41058339 G T 0.035787 5.9456e-06
13:41060664 A C 1.677795 1.0633e-05
13:41062674 T C 0.087059 -2.3689e-06
13:41062990 T C 1.638368 1.6423e-05
13:41065219 T G 0.929573 1.2091e-05
13:41068548 A G 0.028083 5.3269e-06
13:41071395 A G 1.590913 1.9860e-05
13:41079673 T G 0.087987 -2.1695e-05
13:41080542 C T 0.115057 -1.5219e-05
13:41088492 G A 0.042593 -5.0694e-06
13:41091489 A G 0.034886 5.2981e-06
13:41096967 C T 0.740794 2.2178e-06
13:41103041 T C 0.133664 -2.0959e-05
13:41105387 A G 0.027906 5.4474e-06
13:41105780 A G 0.960310 -5.9117e-06
13:41106453 T C 0.132409 -6.6792e-06
13:41109429 C A 0.298715 -3.5071e-06
13:41110295 G T 1.015711 9.1883e-06
13:41110884 T C 0.198468 -2.3862e-05
13:41111102 A G 0.366317 -9.4440e-06
13:41114572 T C 0.117763 -1.8788e-05
13:41114773 C T 0.023200 1.4397e-05
13:41125636 T C 0.729252 1.9081e-05
13:41127618 A G 0.057970 -6.0811e-06
13:41127682 T C 0.172772 1.2684e-05
13:41131932 T C 0.028759 -6.0115e-06
13:41136477 T C 0.372213 2.3574e-05
13:41141232 C T 0.512102 4.0655e-05
13:41143148 C T 0.023156 2.0716e-05
13:41143625 C T 0.074582 2.8052e-06
13:41145211 A C 0.260328 5.6636e-06
13:41146410 T C 0.021460 6.2443e-06
13:41161770 A G 0.773028 -3.0394e-05
13:41181416 T G 0.050508 6.1712e-06
13:41188292 G A 0.615385 5.4794e-05
13:41192991 A C 0.044449 -1.3314e-05
13:41202384 A G 0.522743 3.0624e-06
13:41208607 C A 0.053401 -6.4196e-06
13:41217734 C G 0.027481 -8.8999e-07
13:41223886 T C 0.054985 -3.6356e-05
13:41249722 C T 0.045887 -1.2805e-05
13:41256996 A G 0.210010 1.9041e-05
13:41263403 A G 0.058973 -8.6280e-06
13:41264053 C T 0.589951 2.1459e-05
13:41297405 A C 0.362006 1.3681e-05
13:41344204 A G 0.073378 -6.0164e-07
13:41351537 C A 0.056940 -4.2301e-05
13:41353297 A G 1.014198 -1.5013e-05
13:41356794 T C 0.044616 -1.0407e-05
13:41369658 T C 0.809399 -2.4539e-05
13:41370918 T C 0.078278 -4.7884e-05
13:41378982 A G 0.178239 4.6150e-06
13:41379272 T C 0.196078 4.1614e-06
13:41381075 A C 0.803704 -2.3481e-05
13:41388476 A G 0.216457 1.0857e-05
13:41394721 T C 0.183023 1.1060e-05
13:41449737 T G 0.397868 1.4215e-05
13:41453217 C T 1.368881 -2.0898e-05
13:41494967 G T 1.375303 -1.7697e-05
13:41515118 T C 0.036436 -5.3547e-06
13:41517985 G A 1.354918 -1.8059e-05
13:41518832 C G 0.256404 -1.7240e-06
13:41524166 A G 0.076873 -2.9610e-05
13:41524673 A C 0.122271 1.1471e-05
13:41527856 T C 0.028460 7.3824e-06
13:41552729 A G 1.375867 -1.0265e-05
13:41558050 G A 0.034896 1.1756e-05
13:41559065 T A 0.043385 2.4990e-05
13:41573736 G T 0.377771 1.5642e-05
13:41585498 T A 0.031768 -5.2334e-06
13:41586054 A C 0.453547 2.5676e-05
13:41609121 T G 0.043695 -2.1690e-05
13:41623184 T G 0.837638 -3.4350e-05
13:41635469 A G 0.064739 -1.2824e-05
13:41636396 T G 0.133066 6.8275e-06
13:41638611 G A 0.602187 2.3693e-05
13:41640594 T C 0.105327 1.5512e-05
13:41641416 A G 0.291667 1.1738e-05
13:41645211 C T 0.056417 -4.2877e-05
13:41664702 G A 0.029347 -3.1630e-06
13:41672817 T C 0.157657 -2.2843e-05
13:41675611 A G 0.450888 1.4976e-05
13:41683827 C A 1.317645 -1.2937e-05
13:41707151 C G 0.029561 2.2701e-05
13:41708406 T C 0.020198 -3.4818e-06
13:41714835 C T 0.188048 1.7854e-05
13:41737488 A G 0.035440 -2.3783e-05
13:41760947 C T 1.696824 2.1075e-06
13:41764440 G A 0.221947 -1.0272e-05
13:41772950 A G 0.235105 1.1245e-05
13:41773327 T C 0.038156 8.2999e-06
13:41776362 C T 0.425930 3.5013e-06
13:41778890 G A 0.739883 8.6235e-06
13:41785628 T C 0.159234 -2.3063e-05
13:41793755 G A 1.105112 -3.6832e-06
13:41796240 C T 0.485144 1.6059e-06
13:41810137 A G 0.056780 4.1788e-06
13:41810734 G T 0.043433 -2.0796e-05
13:41820960 C A 0.064093 -1.3157e-05
13:41831270 A G 0.083037 -3.4796e-05
13:41834001 A G 0.044895 3.9662e-06
13:41834744 T C 1.399462 6.3146e-06
13:41835039 C T 0.125644 3.5830e-05
13:41837220 T C 1.273740 -1.2597e-05
13:41838274 A C 0.072270 1.3313e-05
13:41879038 G A 0.180316 1.1234e-05
13:41882626 A G 1.479882 3.7139e-06
13:41885465 T C 0.069775 -2.5724e-06
13:41886881 G A 0.058307 6.0606e-06
13:41887891 A G 0.147138 -2.1568e-05
13:41894233 C T 0.034287 1.4082e-05
13:41895087 T C 0.070332 1.6353e-05
13:41904269 G T 1.521438 9.9371e-06
13:41910631 C T 0.105524 1.7767e-05
13:41910692 G A 0.250152 6.6455e-06
13:41912340 C T 0.555514 -4.2360e-06
13:41923068 T C 1.851227 3.8373e-06
13:41941328 C T 0.053683 -1.0861e-05
13:41949018 T C 0.028446 7.3959e-06
13:41961357 C T 1.852312 -1.4234e-07
13:41969553 C A 1.617520 -1.2633e-05
13:41970146 C T 0.255323 -1.0903e-05
13:41981279 A G 0.306117 1.5627e-05
13:41984182 T C 1.858374 4.9371e-07
13:41985002 C G 0.118341 1.2391e-05
13:41987845 C T 0.191519 -1.3266e-06
13:41989294 T G 0.120887 -7.9312e-06
13:41991256 C T 0.442572 1.2788e-06
13:41992286 T C 1.359154 -1.0090e-05
13:41993049 G A 0.150918 -4.1010e-05
13:41994009 C T 0.152655 -5.1640e-06
13:41994963 T C 0.042086 4.7485e-06
13:41997782 T C 1.332356 1.5199e-05
13:42001942 C T 0.083642 1.0934e-05
13:42003079 C T 1.413371 1.7628e-05
13:42018957 A G 0.033855 -4.1855e-06
13:42027080 T C 0.038459 7.9306e-06
13:42029998 C T 0.037527 5.3442e-06
13:42031673 A C 0.215124 -1.4159e-05
13:42033698 C G 0.263003 1.4181e-05
13:42034597 G A 0.031006 -1.3460e-05
13:42034827 A G 0.242625 -8.5881e-06
13:42035356 C G 1.877909 4.7338e-06
13:42046014 A G 0.114190 2.1621e-05
13:42047398 A C 0.036052 -9.8043e-06
13:42065233 T C 0.215647 -3.9134e-06
13:42065769 C T 0.985024 2.3389e-06
13:42068308 G A 0.035525 1.0850e-05
13:42071635 G A 1.219238 -3.9757e-06
13:42083234 T G 0.712599 -1.2664e-05
13:42086705 T C 0.025852 -6.1843e-06
13:42087521 A G 0.057195 3.6656e-06
13:42088160 G A 1.454624 -2.6468e-06
13:42094755 G A 0.187575 -1.6920e-05
13:42095996 T C 0.144713 1.2034e-05
13:42101783 C T 0.283090 1.5134e-05
13:42105320 G A 0.195146 -1.1919e-06
13:42116031 A G 1.159220 -2.4980e-05
13:42116856 A G 0.123111 9.9343e-06
13:42119842 C T 0.138866 7.0549e-06
13:42122625 A G 0.583685 9.9970e-06
13:42124882 A G 0.125328 -1.6826e-05
13:42125621 T G 0.228499 1.3553e-05
13:42126009 A G 0.030952 -9.3629e-06
13:42131799 T C 0.275811 2.5494e-05
13:42138588 C T 0.336327 6.6767e-05
13:42139245 T C 0.249999 3.0886e-05
13:42157350 A C 0.033794 1.1485e-05
13:42159423 T C 0.306001 -2.6740e-06
13:42162573 G A 0.091873 8.7663e-06
13:42163740 A G 0.248309 1.8626e-05
13:42167055 T C 0.044585 3.0563e-06
13:42171606 C T 0.200647 1.2126e-05
13:42171822 A C 0.780575 -2.2653e-05
13:42174341 T C 0.226316 2.2264e-05
13:42179879 G C 0.037384 4.1268e-05
13:42184792 C T 0.320069 8.3461e-07
13:42185696 C T 0.546304 6.3404e-05
13:42197348 A G 0.046544 5.9976e-06
13:42206527 T C 0.045374 -1.4883e-05
13:42209875 A C 0.088844 -2.4829e-05
13:42212372 G A 0.026913 -2.5133e-05
13:42221226 G C 0.041723 2.3747e-06
13:42231089 A G 0.035372 -8.3930e-06
13:42233367 T C 0.033570 8.7989e-06
13:42241615 T C 0.444068 1.9299e-05
13:42242332 A G 0.035889 5.7932e-06
13:42245681 C T 0.042950 -1.1529e-05
13:42248023 C T 0.075143 1.3422e-05
13:42254485 A G 0.103246 -1.6591e-05
13:42258027 A C 0.099122 -2.6256e-05
13:42264380 T C 0.063437 -1.8167e-05
13:42272742 C A 0.452788 2.0218e-05
13:42275300 A G 0.042103 -6.4197e-06
13:42281307 C T 0.127068 -2.3190e-05
13:42294397 C T 0.174503 -1.2055e-05
13:42299576 C A 0.404674 3.9430e-06
13:42301395 T C 0.036528 1.7126e-05
13:42308883 C A 0.747910 5.9985e-06
13:42315949 A G 0.036664 1.5659e-05
13:42317359 C T 0.666212 1.3797e-05
13:42321057 G A 0.094314 1.9620e-05
13:42326501 A G 0.053058 -2.6292e-05
13:42346375 A T 0.150367 8.5253e-06
13:42355182 A G 0.029034 -2.7516e-05
13:42356304 A C 0.051062 -1.2429e-05
13:42359805 T C 0.078628 1.4160e-05
13:42372685 A G 0.076295 -1.2079e-05
13:42385446 C T 0.081463 -2.5139e-05
13:42398237 T C 0.615007 2.8759e-05
13:42407126 C A 0.429129 6.1726e-06
13:42407128 C G 0.029510 -2.5240e-05
13:42417095 C T 0.351395 -3.7076e-06
13:42425354 C A 0.037847 -1.3601e-05
13:42434517 A G 0.057858 2.7953e-05
13:42442546 G A 0.636644 2.5311e-05
13:42445377 C T 0.038340 2.0053e-05
13:42454184 T C 0.034954 -1.8010e-06
13:42465713 T C 0.629090 2.5347e-05
13:42506464 T C 0.061663 1.7147e-05
13:42512412 C T 0.108934 -1.1732e-05
13:42513345 C T 0.431108 5.7832e-06
13:42514361 G A 0.121357 -5.0803e-06
13:42524316 G A 0.054509 2.8256e-06
13:42535935 A G 1.708649 2.3568e-05
13:42536740 C T 0.135605 -1.4020e-06
13:42540700 C G 0.119507 -5.7084e-06
13:42546717 A G 0.055366 -1.1835e-07
13:42548979 G A 0.304199 -2.2075e-05
13:42558003 G A 1.899413 -2.1207e-05
13:42560781 A G 0.021803 2.2813e-05
13:42562337 C T 0.254541 -1.5465e-05
13:42567680 G T 0.037755 1.8724e-05
13:42568115 T G 0.098537 2.1175e-05
13:42579932 A G 0.024044 1.8140e-05
13:42579985 A G 0.719083 1.8523e-05
13:42580343 A G 0.368541 1.0566e-05
13:42580370 T C 0.306178 -2.1906e-05
13:42585714 A G 0.739584 2.3308e-08
13:42587007 T G 0.023347 1.5205e-05
13:42590075 T C 0.031255 -2.7836e-05
13:42590765 A G 0.315283 -3.3804e-05
13:42592107 G A 0.300738 -1.3498e-05
13:42594454 A G 0.036123 1.3989e-05
13:42599411 T G 0.022639 -2.1351e-06
13:42600379 G A 0.080960 2.3448e-06
13:42602487 G C 0.037163 1.8929e-05
13:42604116 C T 0.148310 -3.3295e-05
13:42611984 G A 0.392520 5.5352e-06
13:42616967 A G 1.918013 -1.6411e-05
13:42631719 A C 0.297342 -7.1010e-06
13:42634372 G A 0.041029 -7.1654e-06
13:42639852 T C 1.365875 1.1572e-05
13:42649365 C T 0.090925 8.4412e-06
13:42649542 G A 0.035589 3.2608e-05
13:42650733 A C 1.450310 6.9842e-06
13:42652637 C T 0.093754 1.0145e-05
13:42656841 T C 1.692483 -3.8453e-06
13:42659480 A G 0.027787 -8.1516e-06
13:42671157 A G 0.343345 4.6719e-06
13:42671190 C T 0.085941 2.9236e-06
13:42671424 T C 1.022000 1.4966e-05
13:42671544 A G 0.062577 1.0511e-05
13:42673353 C T 0.355863 1.2429e-05
13:42682625 A G 0.065644 4.0185e-06
13:42696870 T G 0.032638 -6.1732e-07
13:42703395 A C 0.065909 1.3513e-05
13:42704669 A G 0.533714 1.1907e-05
13:42710436 T C 0.034539 -9.4170e-07
13:42714319 G A 0.056264 -1.6627e-05
13:42739735 G A 0.035022 2.6409e-05
13:42744087 A G 0.034148 1.9199e-06
13:42754522 C T 0.767915 6.9595e-06
13:42763505 T C 0.520822 -8.4160e-06
13:42763630 T G 0.056593 -2.2156e-06
13:42765400 C A 0.207352 -1.3147e-05
13:42767317 G A 0.071814 -1.4510e-05
13:42772985 A G 0.100193 -2.1967e-05
13:42780104 A G 0.130023 -1.9221e-05
13:42780684 T C 0.032077 2.7984e-05
13:42783825 A G 0.148457 -1.3306e-06
13:42783870 G A 0.062132 1.0198e-05
13:42796369 A G 1.698266 -4.8155e-06
13:42798856 T C 0.021572 -2.2606e-06
13:42803263 C T 0.058266 1.9208e-05
13:42803341 C T 1.609711 1.0750e-06
13:42806429 A G 0.613250 1.3777e-06
13:42807402 C T 0.023877 3.7577e-06
13:42814315 A G 0.835568 -3.2122e-05
13:42817846 C A 0.235611 -4.0854e-06
13:42818383 G A 0.034549 -4.8414e-06
13:42820124 T G 0.413408 1.6253e-05
13:42820867 G C 0.159975 -3.3086e-06
13:42821270 C A 0.830311 -2.6766e-05
13:42834767 C T 0.041573 -1.2169e-05
13:42837410 T C 0.073038 1.0455e-05
13:42873782 A G 0.122727 -1.6629e-05
13:42881801 T G 0.703797 4.5736e-05
13:42896292 C T 0.047033 -1.8965e-05
13:42898193 C T 0.297563 -2.5273e-05
13:42902137 C A 1.162342 3.6106e-06
13:42902285 C T 0.220580 -3.4516e-06
13:42907789 T C 0.058229 -2.0276e-05
13:42908034 T C 0.075031 7.8864e-06
13:42910478 T C 0.057889 4.9634e-06
13:42915151 A G 0.068353 1.3493e-08
13:42915654 G C 0.310757 1.3566e-05
13:42920398 G A 0.688862 4.5222e-05
13:42920953 C T 0.708734 -3.1698e-05
13:42922414 T C 0.282025 -1.9107e-05
13:42923125 A G 0.035328 -7.2811e-06
13:42923391 C T 0.051722 5.2723e-06
13:42936067 C G 0.084200 9.3479e-06
13:42945821 A G 0.392231 -1.2074e-05
13:42947427 G T 1.605638 -1.4243e-05
13:42950320 T C 0.276297 2.2851e-05
13:42951449 T C 0.966886 6.3822e-06
13:42952145 T C 0.978540 8.4392e-07
13:42961686 G C 0.034104 -2.2835e-06
13:42969199 A G 0.096157 -5.8850e-06
13:42969646 C T 0.437663 -7.1894e-06
13:42971615 A G 0.171327 5.3039e-06
13:42976157 T C 0.084679 1.9813e-05
13:42977809 T C 0.434331 -8.1122e-06
13:42978661 T C 0.054183 2.0525e-06
13:42990193 G A 0.037799 -3.0514e-06
13:42993166 A G 0.031030 -7.0280e-06
13:43016433 G T 0.156150 -1.4804e-05
13:43018794 G T 0.103103 5.0638e-06
13:43032593 T C 1.101012 1.5324e-07
13:43034284 G A 0.459680 -9.3911e-06
13:43040923 G A 0.057219 -4.2974e-06
13:43049733 A G 0.021711 1.8699e-07
13:43052880 A G 1.063315 1.2886e-06
13:43074225 G A 0.523562 2.0811e-05
13:43076456 A G 0.063475 1.4813e-06
13:43077245 G A 0.049794 -2.5338e-06
13:43077673 C T 0.072644 4.6584e-06
13:43083754 A G 0.024394 2.7823e-05
13:43100125 T C 0.027294 1.8891e-05
13:43101763 C T 1.951610 1.2500e-05
13:43113501 G A 0.044045 8.1497e-06
13:43114692 A G 0.095967 3.7784e-06
13:43116133 T C 1.650491 8.2301e-06
13:43123032 T C 0.027957 -1.8650e-05
13:43154959 G T 0.879435 2.0069e-05
13:43170856 A G 0.157283 5.3821e-06
13:43175221 T C 0.027736 -2.0773e-05
13:43182987 A G 0.159030 -3.2547e-06
13:43186485 G A 1.901772 -5.7827e-06
13:43187592 C T 0.207719 -7.3255e-06
13:43187791 G A 0.815832 5.9602e-07
13:43199103 G A 0.062400 3.3836e-05
13:43200103 A G 0.061935 4.5144e-06
13:43203492 A G 0.069615 -1.2737e-05
13:43204766 T G 0.338109 -1.8020e-05
13:43205812 A G 0.039360 9.1650e-06
13:43206340 G A 0.056814 -2.6990e-07
13:43207706 T C 0.038792 6.0149e-06
13:43207826 G A 0.070237 -8.1962e-07
13:43209662 T C 0.108499 -1.5188e-05
13:43212574 C T 0.060109 2.1825e-05
13:43217718 C G 0.028582 1.8029e-05
13:43221684 A G 0.036307 5.1777e-06
13:43234814 G A 0.673042 -4.1042e-05
13:43245895 T C 0.104368 -1.6025e-05
13:43249236 C T 0.075398 -3.2505e-06
13:43273604 G C 0.568947 3.4533e-06
13:43277296 T C 0.174543 -3.1072e-07
13:43288609 A G 0.547232 2.1173e-05
13:43293177 A G 0.084299 1.1191e-05
13:43293243 A G 0.066249 -2.6518e-06
13:43294792 A G 0.446985 -3.3528e-05
13:43299782 A G 1.424505 3.4428e-05
13:43313127 C T 0.042709 -4.5796e-06
13:43322347 C T 0.060095 1.6010e-05
13:43322710 G T 0.025478 2.6926e-06
13:43329467 T C 1.311264 -1.6746e-05
13:43351947 G A 0.494144 1.0080e-05
13:43359726 G A 0.785152 2.1136e-05
13:43360239 G A 0.291620 1.0633e-05
13:43360418 A G 0.086474 1.3814e-05
13:43366370 G T 0.816770 -2.2604e-05
13:43372771 A C 0.036898 -3.5967e-06
13:43385224 T C 0.054033 -1.7569e-05
13:43388584 T C 0.077207 5.3820e-06
13:43390045 C A 0.396338 2.7609e-06
13:43390210 T C 0.057940 -2.1847e-06
13:43391068 A G 0.038860 1.1096e-05
13:43395119 A G 0.042559 7.0801e-06
13:43403288 C A 0.030517 -3.5733e-05
13:43404082 A G 0.030799 1.6931e-05
13:43404854 T C 1.053370 6.8779e-06
13:43405108 T C 0.223793 5.6880e-06
13:43406928 A G 0.028674 -2.2512e-05
13:43409346 C T 0.274185 2.9200e-05
13:43414020 T C 0.432610 -8.2352e-06
13:43414603 T C 0.037140 -2.0982e-05
13:43415553 C T 0.400370 -9.8453e-06
13:43416870 G A 0.078281 -5.8051e-06
13:43422758 C T 0.034325 -1.8806e-05
13:43437209 C T 1.827289 -3.7763e-06
13:43439468 G A 0.709778 -7.9717e-07
13:43451322 T C 0.266968 7.4370e-07
13:43451446 C T 0.077557 -1.8948e-06
13:43451532 C T 1.681943 2.4202e-06
13:43454448 G A 1.360551 -1.1499e-05
13:43458697 C T 0.032805 -4.2101e-06
13:43459736 C G 0.062938 2.5517e-05
13:43461217 T C 0.202731 -3.7034e-06
13:43461562 T C 0.057698 -5.7840e-06
13:43462352 C T 0.274077 3.5112e-06
13:43462422 T A 0.676327 6.8452e-06
13:43462607 A G 0.155906 -3.0801e-06
13:43462708 C T 0.030428 -1.5283e-05
13:43469670 C T 0.665036 1.1707e-05
13:43469952 A G 0.044252 -1.6310e-05
13:43478867 A G 0.376986 -3.2188e-05
13:43480001 A G 1.219901 -9.9111e-06
13:43485813 T C 0.021538 -1.9548e-06
13:43486351 G T 0.342478 3.0498e-05
13:43488448 G T 0.872966 -4.8593e-06
13:43491157 T C 1.850809 5.7321e-05
13:43491871 T C 0.788215 -1.7920e-05
13:43493632 G A 1.687624 -1.0684e-05
13:43495933 C G 0.958736 -2.7911e-05
13:43496235 G A 1.440933 -2.6321e-05
13:43496853 C T 0.046193 -2.5841e-05
13:43496935 C T 0.519721 -1.1002e-05
13:43497822 G A 1.690310 -2.3123e-06
13:43500949 T C 0.035739 -2.0630e-05
13:43501936 T A 0.061037 -1.2612e-05
13:43508034 A G 0.331139 3.3408e-05
13:43508445 A G 0.025478 4.6080e-05
13:43510489 C T 0.293092 -1.8244e-05
13:43519699 A C 0.331330 -2.0375e-05
13:43524816 A G 1.031816 -1.0080e-05
13:43531285 C T 0.153033 -9.0539e-06
13:43534350 A G 0.045724 3.2693e-05
13:43535563 C T 0.115482 -1.5793e-05
13:43546327 C T 0.421653 -1.4211e-05
13:43547734 A G 0.078781 1.9242e-06
13:43550139 A C 1.244066 -5.5501e-05
13:43556058 T C 1.347955 2.1507e-05
13:43558189 A G 1.117358 1.1405e-05
13:43570887 C A 0.078417 -1.0243e-05
13:43579154 T C 0.055489 -6.5650e-06
13:43581524 G A 0.063019 1.6746e-05
13:43597865 G A 0.484077 9.8889e-06
13:43598844 A C 0.482482 1.2302e-05
13:43606294 A G 0.041124 2.5023e-06
13:43607371 A G 0.048063 4.1092e-06
13:43623341 G T 0.035324 1.6108e-05
13:43631705 G A 0.044891 -3.9447e-06
13:43637525 A G 0.999031 2.0989e-05
13:43638230 A G 0.619074 1.0808e-05
13:43649257 T C 0.113588 9.9746e-06
13:43662605 C T 0.064988 -2.3052e-06
13:43669111 A G 1.015292 3.4855e-05
13:43684965 C T 0.390269 2.6945e-05
13:43689829 T C 0.025699 -1.0308e-05
13:43692227 G A 0.037072 -1.6811e-05
13:43693266 A G 0.049797 6.2714e-06
13:43695660 A G 0.394910 -7.5151e-06
13:43696284 T C 0.313249 -6.0978e-06
13:43698055 C T 0.245987 -3.1377e-05
13:43698252 A G 1.768880 -1.0904e-05
13:43700320 A G 0.065855 5.3153e-06
13:43701165 T C 1.965961 -8.2081e-06
13:43701259 C T 0.037714 2.3799e-06
13:43702139 G A 0.342512 -7.0111e-06
13:43703833 A G 0.030428 1.1542e-05
13:43704795 A G 0.678530 -1.4884e-05
13:43704967 A C 0.254756 -1.2406e-05
13:43707502 G T 0.034576 4.1947e-05
13:43709013 T C 0.027664 -3.5700e-06
13:43712491 A G 0.029266 8.5816e-06
13:43720613 G A 0.852227 -3.9941e-05
13:43721963 G T 0.032669 6.4296e-06
13:43724416 C T 0.095630 -6.5435e-06
13:43726053 G A 0.052432 -2.3249e-06
13:43726452 A G 0.275916 -1.3278e-05
13:43727076 G A 1.159414 -9.1995e-05
13:43727388 T C 0.081324 3.3340e-05
13:43727849 G A 1.114373 7.6716e-06
13:43730599 T C 1.037565 -1.5745e-06
13:43746561 A G 0.348366 3.9612e-05
13:43747989 G T 0.682763 -2.0444e-05
13:43748288 A G 0.112378 -7.2346e-06
13:43753380 T G 0.044677 -1.4178e-05
13:43754105 G A 0.813751 -5.7158e-06
13:43754669 G A 0.212231 -6.1312e-06
13:43754772 T C 0.888153 1.4484e-05
13:43762719 A G 0.300908 -4.3027e-05
13:43763488 T C 0.358331 -4.2309e-06
13:43764569 A G 0.789034 7.2253e-06
13:43766581 T C 0.093057 -2.5035e-05
13:43769344 T C 0.057100 2.7542e-05
13:43770474 C G 0.434861 -1.2085e-05
13:43770831 C T 0.524905 -1.0670e-05
13:43773340 G A 0.459241 -7.7371e-05
13:43773499 T C 0.410637 3.8291e-07
13:43777114 G A 1.762828 5.5126e-06
13:43778313 C T 0.353639 3.7398e-05
13:43780219 T C 0.107244 -5.7596e-05
13:43781269 C T 0.049600 4.9396e-06
13:43781811 C T 0.259243 -4.0208e-05
13:43788031 T C 1.184777 -2.0395e-06
13:43792402 T C 1.762835 -1.2846e-05
13:43793433 G A 0.586738 4.6182e-05
13:43798077 C A 0.545729 4.5621e-05
13:43802061 T C 1.651141 5.9825e-05
13:43813313 C T 0.162117 -3.2604e-05
13:43815291 C T 0.060884 -4.6505e-05
13:43816415 G C 1.235560 2.3047e-05
13:43820859 A G 0.104422 9.7229e-06
13:43834270 T C 0.136384 2.8742e-05
13:43837686 G C 0.091608 9.0000e-06
13:43839083 A G 0.029136 1.0048e-05
13:43843500 C T 0.253858 1.6453e-06
13:43843569 A G 0.276341 -3.8623e-05
13:43848721 C T 0.448943 4.1465e-05
13:43852435 G A 0.063087 -5.1571e-05
13:43860757 C A 0.055975 1.4759e-05
13:43863718 A C 1.333982 -1.7059e-05
13:43868365 T C 0.037480 1.6553e-05
13:43880856 C T 0.055370 -3.8217e-05
13:43881664 T G 0.227149 2.2649e-05
13:43881808 T C 0.348638 -4.0243e-05
13:43886476 A G 0.688933 2.2580e-05
13:43886638 C T 0.065324 6.9982e-06
13:43889505 A G 0.262347 2.9839e-05
13:43891149 C T 0.537274 -4.0188e-06
13:43892830 T C 0.628780 7.6246e-06
13:43895193 T C 0.047353 -2.0355e-05
13:43902183 T C 0.092853 3.0184e-05
13:43914870 C T 0.474387 2.4942e-05
13:43915752 A G 0.061017 -1.0073e-05
13:43921052 T C 0.080994 -6.8052e-06
13:43923444 G T 0.702567 -1.5346e-05
13:43925304 C T 0.184029 6.3650e-06
13:43928135 C T 1.303427 3.6939e-06
13:43929302 T C 0.553512 -2.5052e-06
13:43929635 C T 0.069679 1.5573e-06
13:43930595 T C 0.036004 1.1299e-05
13:43932798 T C 0.102229 4.2288e-05
13:43939020 C T 0.561250 -1.6875e-05
13:43942342 T C 0.059436 -2.4407e-06
13:43944759 T G 1.194307 2.1512e-06
13:43947140 T C 0.102158 3.9474e-05
13:43973462 C T 0.232748 -3.6763e-05
13:43974974 A G 0.190325 1.2238e-05
13:43984089 T C 0.062530 -8.7090e-06
13:43995737 T C 0.037412 -2.5749e-06
13:43997586 C T 0.114101 2.4303e-05
13:44001796 T C 0.104381 4.9996e-05
13:44003382 C T 0.173945 1.8070e-05
13:44009788 T C 0.041410 -2.6250e-05
13:44010951 G A 0.233245 -3.9144e-05
13:44021748 A G 0.070329 -2.8978e-06
13:44028728 G A 0.159690 -9.0302e-06
13:44030663 G T 0.068194 -1.2894e-05
13:44033421 G T 0.192321 -3.0808e-06
13:44033823 C T 0.167264 -2.2739e-05
13:44036536 A G 0.063753 -9.6407e-07
13:44039820 A G 1.000653 -7.2622e-06
13:44040138 T C 0.071644 -3.4799e-05
13:44048143 A G 0.554871 -5.7867e-06
13:44058704 G A 0.041172 8.8648e-06
13:44062058 T G 0.025298 -2.8562e-05
13:44068882 C A 0.026291 -1.6217e-05
13:44076644 A C 0.032778 -1.5357e-05
13:44086933 T C 0.550220 -1.0458e-06
13:44090808 A C 0.113554 2.8419e-05
13:44091269 T G 0.246028 1.8931e-05
13:44107196 A G 0.028460 6.1031e-06
13:44108556 A G 0.993455 1.0009e-05
13:44108946 A G 0.084581 1.2682e-05
13:44109698 A G 0.041168 -2.0043e-05
13:44122566 A G 1.320607 -2.4824e-06
13:44123280 G T 0.064780 -1.2409e-05
13:44135175 A C 0.034236 -2.1827e-06
13:44139138 T C 0.063842 1.9058e-06
13:44142726 C T 0.025461 -8.8409e-07
13:44143339 T C 0.127174 -2.6724e-05
13:44147162 A G 0.765939 -4.5003e-06
13:44158053 A G 0.164973 -8.2295e-06
13:44162499 A G 1.079899 -1.1335e-05
13:44171263 G A 0.114010 2.0511e-05
13:44171495 G A 1.501192 -3.2598e-05
13:44172992 A C 0.173537 -1.6908e-05
13:44208545 C T 0.041617 -3.7393e-05
13:44211836 G A 0.135388 -1.7442e-05
13:44212127 G A 0.662190 -2.5170e-05
13:44213542 G C 0.057484 9.8660e-06
13:44224239 C A 0.063318 -7.3353e-06
13:44227067 T G 1.079678 -1.7591e-06
13:44235707 G C 0.847256 -3.0784e-05
13:44235879 T C 0.177376 2.2689e-06
13:44236039 C T 1.237593 1.9896e-05
13:44242844 A G 0.072651 6.8211e-06
13:44243894 A G 0.129775 5.3655e-06
13:44250236 C T 0.075826 -2.9943e-05
13:44251790 T C 0.146305 1.4616e-05
13:44252904 A G 0.030459 7.3589e-06
13:44253928 T C 0.115587 -2.0832e-05
13:44255727 C T 1.923796 2.8780e-05
13:44262229 T C 0.032893 5.5527e-06
13:44262865 A G 0.031394 -8.7758e-06
13:44275628 C T 0.060000 7.0863e-06
13:44284550 G A 1.862083 3.4319e-05
13:44294500 A G 1.149871 4.8914e-06
13:44300156 C T 0.061911 -8.9412e-06
13:44300690 T C 0.041066 -6.8322e-06
13:44301187 G A 0.080538 -2.1040e-05
13:44303296 T C 0.134623 8.0932e-06
13:44304275 T C 0.075972 -2.8450e-05
13:44308790 A G 0.061193 -7.5682e-06
13:44315885 A C 0.063407 4.7775e-05
13:44322598 T C 0.037769 3.6626e-06
13:44324312 C G 0.036857 -2.5822e-05
13:44333748 C A 0.632880 2.0965e-06
13:44339125 A G 0.118963 -3.7960e-05
13:44345008 G A 0.076102 -3.0245e-05
13:44346523 A G 0.175084 1.5651e-05
13:44373886 A G 0.274848 1.9341e-05
13:44378186 C T 0.175383 1.8810e-05
13:44386404 G A 1.292579 1.0892e-05
13:44386886 C G 0.028769 7.7018e-06
13:44387286 C G 0.034178 7.0988e-06
13:44387652 A G 0.176002 2.2087e-06
13:44388119 T C 0.050141 -2.5528e-05
13:44398402 G T 0.038993 3.9659e-06
13:44402100 A G 1.303315 3.2745e-06
13:44407896 C T 0.024574 -9.2275e-06
13:44407945 G C 1.958192 9.3669e-06
13:44411432 G A 0.070614 -2.6335e-06
13:44439169 C T 1.090194 1.5198e-06
13:44446957 T C 0.025730 2.2539e-06
13:44450122 T G 0.176750 1.2152e-05
13:44451820 T C 0.833184 5.7826e-07
13:44454705 A G 0.071145 -3.1593e-06
13:44455493 A T 0.024438 1.1409e-05
13:44456286 A G 0.024673 8.4800e-06
13:44457925 G A 0.418443 -1.6834e-05
13:44472416 T G 0.138380 -1.2586e-05
13:44480132 A C 0.183961 9.2794e-06
13:44483593 A G 0.215576 3.8290e-06
13:44484409 T C 1.926996 2.1241e-05
13:44488692 A G 0.053887 3.6320e-06
13:44489247 A G 0.029415 -4.5874e-06
13:44491229 A G 0.831304 9.7915e-07
13:44509510 T G 0.040777 -8.5686e-06
13:44511008 A C 0.107237 1.9330e-05
13:44511191 C T 0.250808 -1.5565e-06
13:44514422 A G 0.048148 -3.0554e-05
13:44519281 G C 0.062132 -3.4176e-06
13:44520571 A G 0.042386 -1.9285e-05
13:44521853 A G 0.068955 -1.1909e-06
13:44527474 A G 0.026427 -4.5281e-07
13:44528110 T C 0.064328 1.8014e-05
13:44533844 A G 0.460367 -3.4652e-06
13:44534657 G A 0.057600 -7.7386e-06
13:44550570 T C 1.096518 3.2132e-05
13:44551293 T C 0.090408 -6.0903e-06
13:44551531 G A 1.716315 -2.2291e-06
13:44557726 A G 0.119864 3.6342e-05
13:44559147 G A 0.028433 3.9155e-06
13:44578949 C T 0.035341 -5.1828e-06
13:44584825 A G 0.033665 7.4274e-06
13:44588710 T C 0.135544 3.4156e-05
13:44593911 T G 0.849058 4.8987e-05
13:44597059 A G 1.604407 1.3849e-05
13:44607726 T C 1.469842 -3.7355e-06
13:44618831 A C 1.810422 -6.9628e-06
13:44622489 A G 0.036956 -1.5390e-05
13:44623964 T C 0.061238 -5.1035e-07
13:44627532 T C 0.042199 5.9082e-06
13:44634264 G A 0.026529 7.1936e-06
13:44637493 T C 0.153628 -1.1166e-05
13:44637699 A G 0.034719 -2.5467e-05
13:44638373 T C 0.947721 9.2595e-05
13:44638383 A G 0.156589 4.9407e-06
13:44638412 T C 1.078335 1.5251e-05
13:44640469 A G 0.547222 9.8517e-06
13:44641133 A G 0.045418 -9.5938e-06
13:44642464 G A 0.422938 -1.1026e-05
13:44653676 A G 1.592548 6.7746e-06
13:44659315 G C 0.160856 -2.9106e-05
13:44662982 T C 0.021647 -1.5165e-05
13:44664210 A G 1.878708 1.4758e-05
13:44677456 G A 0.107788 7.1947e-06
13:44677599 T C 1.847229 -4.7762e-06
13:44679234 G A 1.493943 7.8377e-06
13:44681750 C G 0.311512 -5.5409e-06
13:44681950 A C 1.877576 -8.4944e-06
13:44682153 G A 0.149361 -6.7591e-09
13:44686922 T C 1.638232 2.7047e-05
13:44689167 C T 0.087930 3.4174e-05
13:44700122 T C 0.209868 -2.4709e-05
13:44700353 C T 0.033345 -2.7321e-05
13:44713982 T C 0.066970 1.7027e-05
13:44728235 G A 0.027620 -9.9721e-06
13:44733748 T C 0.025250 1.1999e-06
13:44739929 C A 0.219561 -1.7099e-05
13:44753309 A G 1.689668 6.4236e-06
13:44754872 G T 0.042726 -8.6673e-06
13:44761076 A G 0.118970 -1.4965e-05
13:44762592 A G 0.081086 1.7628e-05
13:44765322 T C 0.109750 1.7736e-05
13:44778182 G A 0.244427 1.4810e-05
13:44789180 C T 1.351446 -1.7102e-05
13:44793949 G T 0.327403 1.7687e-05
13:44804303 G A 0.022058 1.9831e-05
13:44808174 A C 0.737574 1.8528e-05
13:44810628 T C 0.140406 1.3902e-05
13:44811032 A G 0.438689 7.8399e-06
13:44816343 T C 0.030119 1.7982e-05
13:44824667 G T 1.007184 1.3823e-05
13:44825234 A G 0.027035 -1.1164e-06
13:44827992 T C 0.026695 5.4019e-06
13:44828902 A G 0.093913 -3.9996e-06
13:44833134 C T 0.441249 -1.2173e-05
13:44840996 T C 0.059636 -2.1750e-05
13:44844281 T G 0.515117 -2.0781e-05
13:44848338 G A 0.185872 -1.1620e-05
13:44852696 A G 1.259321 -1.2181e-05
13:44855068 T C 0.720555 1.0786e-05
13:44860514 G A 0.461764 1.9343e-05
13:44864401 C T 0.066810 -1.6896e-05
13:44868790 T C 0.360527 -6.1789e-06
13:44873710 C T 1.029157 1.6536e-05
13:44875797 A G 0.781497 2.3709e-05
13:44877318 G A 0.223178 -6.6593e-06
13:44880953 A G 0.076530 2.5565e-05
13:44886739 T C 0.088970 -9.4135e-07
13:44887846 A G 0.065647 3.0535e-05
13:44888006 C G 1.090520 -2.8061e-05
13:44890335 A C 0.794474 4.8922e-05
13:44891932 T C 0.430645 1.4754e-05
13:44892338 T C 0.259978 -3.1160e-05
13:44897838 A G 0.097514 -1.7003e-05
13:44898441 G A 0.033220 1.1779e-05
13:44898818 A G 0.064294 -2.9054e-06
13:44901189 A G 0.175903 -2.1665e-05
13:44903745 T G 0.048458 -3.9001e-06
13:44906833 T C 0.187585 4.0123e-05
13:44908741 C T 0.474608 5.3089e-05
13:44911382 T C 0.325156 -6.8374e-05
13:44912736 C G 0.560495 8.7853e-05
13:44931683 G A 0.124892 -2.2497e-06
13:44931890 T C 0.267637 1.0178e-05
13:44953286 T C 0.127014 2.0475e-05
13:44953743 A G 0.025805 -1.8494e-05
13:44960162 G A 0.126048 1.8830e-05
13:44964182 C T 0.923552 -4.5954e-07
13:44971503 C A 0.058994 2.5344e-06
13:44972900 G C 0.953728 -3.2333e-06
13:44976684 T C 1.887099 -1.4730e-05
13:44989768 T G 0.943005 -8.2573e-06
13:44997079 A G 0.098642 2.0315e-05
13:45007697 C G 0.087780 -5.3334e-06
13:45007870 C G 0.025937 -1.8562e-05
13:45008147 C T 0.022327 5.8294e-06
13:45011809 C A 0.039166 5.3368e-06
13:45022492 T C 0.079369 -2.9359e-06
13:45023955 C T 0.022109 -1.8829e-05
13:45029513 C A 0.207243 2.1862e-05
13:45039118 T C 0.135548 1.3529e-05
13:45043884 G A 0.510310 1.5013e-05
13:45046033 A T 0.034474 -1.7428e-05
13:45055091 C T 0.265060 2.8863e-05
13:45069050 C A 0.098469 -8.8759e-06
13:45071771 G T 0.070302 6.6629e-06
13:45077570 C G 0.031397 1.6768e-05
13:45082090 C T 0.111470 -2.1998e-05
13:45089160 G A 0.057409 9.9959e-06
13:45090478 C A 1.041128 2.2186e-06
13:45094001 G A 0.789588 4.1592e-06
13:45098290 G C 0.050501 -1.5936e-05
13:45106596 A G 0.092652 -1.1727e-05
13:45129079 C A 0.022082 -6.4682e-06
13:45138827 C G 0.025971 -1.0448e-05
13:45141441 G A 0.041451 1.2307e-05
13:45152432 G C 0.090833 2.1307e-05
13:45164330 G A 0.246450 1.6758e-05
13:45196430 C G 0.152281 -1.2928e-06
13:45204788 T C 0.021524 8.7173e-06
13:45209779 C G 0.046238 1.6401e-05
13:45214063 C A 0.863450 3.1263e-05
13:45222314 A G 0.248663 1.4743e-05
13:45227703 C T 1.710257 -1.0389e-05
13:45229278 A G 0.021354 1.6660e-05
13:45235140 T C 0.761621 -4.8171e-05
13:45236493 C A 0.043280 1.0511e-05
13:45238038 T C 0.844142 4.7500e-05
13:45242423 T C 0.073147 -1.9502e-05
13:45243353 A G 0.305229 1.6348e-05
13:45243575 T G 0.102596 -1.5194e-05
13:45250961 A G 1.922902 -5.7748e-06
13:45254087 T C 0.895690 2.1689e-05
13:45254880 G A 0.129248 -1.0248e-06
13:45271626 C G 0.039319 -3.4073e-06
13:45273066 G A 0.035331 -1.1760e-06
13:45282299 C G 0.769475 -2.5242e-06
13:45293965 A G 0.044748 -1.8136e-05
13:45298252 C A 0.342651 3.8975e-05
13:45300931 C T 0.132807 2.5539e-05
13:45303758 T C 0.198703 1.8781e-05
13:45305925 C T 1.543737 -4.9472e-05
13:45311741 C G 0.199787 -2.0586e-05
13:45313862 A G 0.079593 4.3554e-06
13:45323409 A G 0.052962 3.9269e-06
13:45323647 C T 0.037204 -2.8948e-06
13:45326919 T C 0.365246 1.8691e-05
13:45335782 C T 0.264282 4.9464e-06
13:45340156 G A 0.021381 -4.6017e-06
13:45341027 G A 1.725247 -1.0182e-05
13:45353294 A G 1.672798 -1.7242e-05
13:45356685 G A 0.150245 -3.7963e-06
13:45356737 G C 0.071638 -9.5325e-06
13:45368752 C T 1.107050 -8.8394e-06
13:45370880 A C 0.037741 1.5319e-05
13:45377534 G A 0.522155 1.9760e-06
13:45384603 G A 1.713925 -3.6740e-06
13:45389004 C T 1.311652 -3.4252e-05
13:45389600 A G 0.021025 2.6905e-05
13:45391126 T C 0.038442 -3.4894e-05
13:45391797 T G 0.108441 1.8440e-05
13:45392171 C T 1.175111 -2.3292e-05
13:45392378 A G 0.171028 -6.7924e-06
13:45399087 T C 0.963071 -9.4473e-06
13:45400755 G A 0.423519 2.3358e-05
13:45402810 T G 0.094600 6.5458e-08
13:45408789 G A 0.975885 3.5632e-05
13:45411025 A G 0.077700 2.6756e-05
13:45411795 T C 0.309170 1.1097e-05
13:45415868 A G 1.476577 -2.0619e-05
13:45426920 C T 0.020518 5.1372e-06
13:45426922 A C 0.086967 -5.5923e-06
13:45427650 C T 0.930113 -6.0326e-06
13:45428410 C T 0.039207 1.4514e-06
13:45430051 G A 0.029833 -2.8640e-05
13:45433561 A G 0.146580 1.3136e-05
13:45439778 C T 0.181415 -5.3856e-06
13:45442294 C T 1.682276 2.9154e-05
13:45442652 A G 0.023238 2.6073e-06
13:45445171 T C 1.412011 -1.3996e-06
13:45446179 C T 0.087267 8.8198e-08
13:45447667 G A 1.659838 -1.7779e-05
13:45450915 A C 0.113398 -1.1612e-06
13:45454887 A G 0.141980 -5.9080e-06
13:45455150 G A 0.023527 -1.5885e-05
13:45459178 A G 1.525504 -2.9025e-06
13:45460401 G A 0.094015 -2.7907e-05
13:45464857 G T 0.368928 3.2941e-05
13:45469830 C T 1.381219 -1.1843e-06
13:45470509 C T 0.028066 1.1674e-05
13:45470655 A C 1.696681 4.0629e-06
13:45471006 T C 0.086937 1.1958e-05
13:45473004 G A 0.662891 -1.4388e-05
13:45474982 C T 0.446002 -2.1905e-06
13:45475831 T C 0.073518 8.7523e-06
13:45475967 A C 0.196466 -1.1758e-05
13:45476808 T C 0.453839 1.7838e-06
13:45477111 C T 0.042834 -1.5919e-07
13:45477410 T C 0.263602 -3.3257e-05
13:45478112 A G 0.183723 -4.2964e-05
13:45479769 G A 1.464365 7.7499e-06
13:45480793 T G 0.046190 2.6678e-05
13:45482918 T C 1.428089 9.5229e-06
13:45486141 T C 0.020535 -1.8892e-05
13:45491572 G A 0.113326 -1.7706e-05
13:45495991 G A 0.062931 5.6464e-06
13:45496559 T C 1.469481 7.5994e-06
13:45499974 A G 0.066997 1.7934e-05
13:45503333 C T 1.850656 4.1701e-06
13:45506375 T C 0.063913 -1.7335e-07
13:45507659 A G 0.052656 1.1600e-06
13:45516398 A G 1.940887 -6.3011e-07
13:45518712 T C 0.025264 -1.2284e-05
13:45538904 T C 0.056600 -1.2868e-05
13:45569862 G A 0.099271 -2.5748e-07
13:45576635 C T 0.043644 -1.4821e-05
13:45589633 T G 0.036229 4.7116e-06
13:45595067 A C 0.972332 -2.1999e-05
13:45596694 A G 0.022667 -2.9459e-06
13:45614245 C T 0.043392 4.9660e-06
13:45620771 A G 0.160121 -7.0739e-07
13:45623152 G A 0.041808 -2.6569e-05
13:45626168 A G 0.062101 4.9300e-06
13:45627149 T C 0.513091 5.5964e-06
13:45635321 G A 0.379172 7.1956e-07
13:45643125 G A 0.087413 2.1933e-05
13:45677108 T C 0.052163 2.7214e-05
13:45685690 G A 0.199658 1.2445e-05
13:45685847 C T 0.316221 3.1435e-06
13:45694139 C T 1.853321 5.1759e-06
13:45697107 G A 0.077288 -1.8408e-05
13:45697136 G C 0.190903 1.1714e-05
13:45701319 A G 0.436235 -2.7745e-05
13:45713315 C T 0.044391 -8.7832e-06
13:45729241 A C 0.050409 1.0358e-05
13:45748590 G A 0.041345 -1.5919e-05
13:45768777 T C 0.050838 -9.8167e-06
13:45769056 A G 0.048216 1.1525e-06
13:45778379 G A 0.052330 -1.1519e-05
13:45784496 C T 1.858992 5.5441e-06
13:45785127 G A 0.049709 -1.9796e-05
13:45788257 A G 0.049491 -1.1183e-05
13:45802771 T C 0.075323 -6.9227e-07
13:45808384 C T 0.076074 -3.7009e-05
13:45810159 A C 0.142300 -8.5002e-06
13:45826876 G A 1.257231 7.6521e-06
13:45839767 G A 0.031404 1.6515e-05
13:45843646 A G 0.026522 2.2329e-05
13:45862336 T G 0.068136 -1.0216e-05
13:45866024 C T 0.669211 -2.0202e-05
13:45879770 C A 0.150150 -1.1774e-06
13:45886230 T C 0.780875 1.6660e-06
13:45888418 C T 0.766476 -1.2686e-05
13:45892546 A G 0.621399 3.6820e-06
13:45898136 T C 0.043705 2.4024e-05
13:45900267 A G 0.064563 4.3540e-05
13:45901354 G A 0.277541 -2.3070e-05
13:45904894 T G 0.213016 -2.5160e-05
13:45914957 C T 1.290804 -1.3193e-05
13:45931369 T C 0.128969 -4.1405e-06
13:45942912 A G 0.076105 -1.3452e-05
13:45947696 C T 0.859472 -8.1471e-06
13:45958864 T C 0.234295 3.0932e-06
13:45959284 A G 0.042879 -2.8227e-06
13:45966083 G T 1.138913 -8.0018e-06
13:45970108 A G 0.129642 7.5530e-07
13:45971120 A G 0.116634 1.2558e-05
13:45996706 A G 0.871946 -1.3055e-05
13:46013945 C T 0.984344 -1.1831e-05
13:46017206 A G 0.208736 -1.1159e-05
13:46018866 C A 0.080991 -1.8919e-05
13:46022709 C A 1.267348 -3.2120e-05
13:46033965 T G 0.914484 -1.4825e-05
13:46037501 T C 0.145761 -1.4012e-05
13:46039407 T G 0.788820 -6.4109e-06
13:46044874 A G 0.843744 7.7455e-06
13:46045258 T G 0.058426 2.2166e-05
13:46051356 T C 0.088310 1.0553e-05
13:46053593 T C 1.773752 -9.7212e-06
13:46057286 A G 0.124746 -1.6611e-05
13:46061156 G A 0.788065 -5.2921e-06
13:46068153 G A 0.073389 -1.6529e-05
13:46088628 A G 1.788983 -1.3743e-05
13:46089680 G A 0.141422 -1.2149e-05
13:46098192 G A 1.018362 -1.0423e-05
13:46104849 T C 0.033199 -1.0665e-05
13:46107177 T C 1.509814 -5.0467e-06
13:46107928 T C 1.651936 -1.9141e-05
13:46115693 T C 0.038350 7.6471e-06
13:46117835 A G 0.820347 4.8090e-06
13:46124833 A G 0.042134 1.5611e-05
13:46127736 C T 0.051871 -1.3377e-05
13:46130137 T C 0.088429 4.3863e-06
13:46144208 G A 1.021439 -9.7655e-06
13:46146712 G A 0.798197 1.2798e-06
13:46148096 G A 0.135044 -2.2535e-05
13:46150943 A G 0.108815 1.5688e-05
13:46154749 G A 0.104300 1.3031e-05
13:46157119 T C 0.027066 1.2741e-05
13:46157367 C A 0.030789 -1.1376e-05
13:46158199 T C 0.451299 -9.0078e-07
13:46162672 C T 0.260437 3.2421e-06
13:46164352 C T 1.038007 1.3377e-06
13:46168409 C T 0.590950 -5.9195e-06
13:46170621 T A 0.132865 1.0195e-06
13:46175718 T C 0.083836 9.8627e-06
13:46177697 T G 0.023741 1.4312e-06
13:46187253 C A 0.393699 -2.8173e-05
13:46197444 G A 0.058440 -1.6873e-05
13:46203828 G T 0.034484 -9.3257e-06
13:46226081 T C 0.040155 -1.6492e-06
13:46234155 G A 0.156331 5.4214e-06
13:46234316 T C 0.130723 6.9662e-06
13:46248464 T C 0.268413 -4.5758e-05
13:46256308 T C 1.138992 -1.8879e-05
13:46262524 T G 0.110086 -1.3817e-05
13:46263246 A G 0.070033 1.0941e-05
13:46265207 C G 1.295159 1.2927e-05
13:46271185 G A 1.045194 2.9045e-06
13:46276710 C G 0.053146 -1.2264e-05
13:46276766 T C 0.329983 6.4116e-05
13:46281805 G C 1.701509 -4.5035e-07
13:46286428 A C 0.028674 -7.9695e-06
13:46287153 C A 1.599124 1.0813e-05
13:46287373 A C 0.093288 2.9094e-06
13:46288145 G A 1.387468 -3.1680e-05
13:46291974 T G 0.744748 1.7208e-05
13:46300050 A G 1.064056 -1.1560e-05
13:46300824 G A 0.326363 3.0870e-05
13:46302972 A G 0.020069 -3.7137e-06
13:46305611 G A 0.041236 -6.8649e-06
13:46307319 A G 1.472895 4.9225e-06
13:46311506 T C 0.041012 -8.1461e-06
13:46314231 T C 0.667902 1.1362e-04
13:46316910 G A 0.217551 2.6450e-06
13:46319884 A G 0.087532 1.3783e-05
13:46320728 A G 0.050249 -3.5180e-06
13:46323074 G A 0.062802 2.0125e-05
13:46326574 A G 1.725165 2.2062e-06
13:46337299 G A 0.296390 3.2288e-05
13:46345494 T C 1.631214 1.1539e-05
13:46347748 G A 1.472953 1.3747e-05
13:46355296 T G 0.132117 5.2517e-05
13:46356418 C T 0.509110 3.2842e-05
13:46357125 G C 0.218843 3.0124e-05
13:46360678 A G 0.746077 -3.3884e-05
13:46361224 C A 0.403562 -9.4442e-06
13:46364674 A G 1.751405 7.2360e-06
13:46365721 C G 0.094862 -6.2212e-06
13:46367093 G A 0.215195 4.7694e-05
13:46367527 C T 1.046727 1.2029e-05
13:46373508 A G 0.111586 -8.4521e-06
13:46375032 C T 0.771127 -1.1445e-05
13:46381285 A C 0.093478 -6.4053e-06
13:46384586 T C 0.040152 1.6977e-05
13:46384644 C A 0.800736 -1.4278e-05
13:46385564 C A 0.055223 -1.6452e-05
13:46388095 T C 0.052667 -9.9486e-06
13:46392528 G T 1.767785 -1.1493e-05
13:46393685 C T 0.044249 3.3127e-05
13:46396118 A G 0.108026 9.5993e-06
13:46398445 C T 0.093791 -2.8723e-07
13:46401862 A C 0.130325 -3.5325e-05
13:46403802 C G 0.034501 -1.2245e-05
13:46407340 C A 0.971809 3.6646e-06
13:46409870 A C 0.052255 -1.3092e-05
13:46412506 A G 1.103467 -1.3172e-05
13:46415832 A G 0.729792 -9.5741e-06
13:46425101 C A 0.230705 1.6116e-06
13:46431462 G A 0.309911 1.5199e-05
13:46432484 A G 0.204068 2.1265e-05
13:46443793 G A 0.086940 -1.7795e-05
13:46446516 G T 1.220400 -4.2804e-05
13:46447104 G A 0.148001 -2.9304e-06
13:46450849 C T 0.211710 1.2668e-05
13:46451176 A G 0.057545 5.6207e-07
13:46454232 G A 0.044089 6.3362e-06
13:46458626 A G 0.196612 -7.1882e-06
13:46459627 T C 0.096820 2.3093e-05
13:46461630 A G 1.589478 -3.4366e-05
13:46465446 G C 0.124719 -2.0311e-05
13:46465828 G A 0.174822 2.7784e-05
13:46466092 A G 0.299103 6.3793e-06
13:46468754 T G 0.145808 -7.6685e-06
13:46471661 T C 1.429020 -1.5262e-05
13:46474448 T C 0.044473 -1.2155e-06
13:46482479 G T 0.124468 1.9083e-05
13:46483679 A G 1.204499 -9.7369e-06
13:46496093 G A 0.033580 8.7346e-06
13:46497628 G A 1.468904 9.4262e-07
13:46500064 A C 0.619754 2.6533e-05
13:46500126 T G 0.512771 -1.4838e-05
13:46501203 T C 0.079267 3.1696e-05
13:46502539 A G 0.031846 -2.9022e-06
13:46503671 A G 0.142765 -3.2289e-06
13:46504141 T C 0.063260 1.4300e-05
13:46505599 C T 0.142460 -2.8621e-06
13:46510731 T G 0.579680 -2.4215e-05
13:46512027 G A 0.033107 5.2435e-06
13:46519595 C T 0.021211 -1.0069e-05
13:46522676 G A 0.599436 -5.1083e-06
13:46522766 A G 0.041648 -2.4590e-05
13:46530764 G T 0.084231 9.6113e-06
13:46541450 T C 0.765324 -1.5261e-05
13:46551059 C T 0.071600 1.3860e-05
13:46566423 T C 0.124172 -3.5798e-05
13:46580951 T C 0.040288 -7.1345e-06
13:46582368 T G 1.378754 -2.3175e-05
13:46600881 T C 0.131896 4.7029e-06
13:46619068 T C 0.030717 -1.8589e-05
13:46627677 C T 1.896458 4.3298e-06
13:46629944 G A 1.417665 -2.5845e-05
13:46630614 A T 0.079209 -9.5011e-06
13:46630967 A C 0.091299 -2.8803e-05
13:46634939 G C 0.655047 1.0905e-05
13:46649453 A C 0.650410 6.4013e-06
13:46660420 T C 0.022588 -4.6708e-07
13:46662286 C T 0.076448 -1.8658e-05
13:46664444 C T 0.691147 9.7987e-06
13:46672874 A C 0.550152 7.2986e-07
13:46677073 T C 0.053622 1.3564e-05
13:46682821 C T 1.491587 -2.8526e-05
13:46686284 G A 0.162467 -1.2002e-05
13:46687090 G A 0.376636 -2.1553e-05
13:46691982 G A 0.521788 3.1995e-06
13:46698191 A G 0.035093 -2.9969e-06
13:46698332 C A 0.022408 -3.1711e-06
13:46699594 A G 0.497554 -1.2718e-05
13:46701206 A G 0.036572 4.9462e-06
13:46704213 G A 0.878997 1.1859e-05
13:46708291 C T 1.810725 3.2323e-05
13:46710312 T C 0.029344 -3.6196e-06
13:46711972 T C 0.481813 1.7668e-05
13:46718503 C T 0.053156 2.1318e-05
13:46719156 A G 0.066344 -8.3419e-06
13:46724166 T C 0.873061 1.2785e-05
13:46728771 C T 1.101522 5.2021e-06
13:46731790 A G 0.049909 -2.5237e-05
13:46742767 T C 0.021718 -6.5451e-06
13:46745531 A G 0.374929 4.1200e-05
13:46745569 A G 0.040478 -3.3346e-05
13:46745935 C A 0.332013 4.1471e-05
13:46749087 C T 0.447308 3.4690e-05
13:46749173 G A 0.160278 4.6111e-06
13:46749669 A G 1.522332 -2.9192e-06
13:46749781 C T 0.073749 -1.5349e-06
13:46750002 G A 0.686642 3.3033e-05
13:46750881 C T 0.167033 1.1817e-05
13:46752704 A G 1.093482 3.8563e-07
13:46766565 A G 0.766711 -1.3848e-05
13:46769432 A G 1.289627 -4.9891e-06
13:46772643 G A 1.832426 -2.5622e-05
13:46773111 C T 0.023578 -9.5841e-06
13:46776198 C T 0.388692 -2.1329e-06
13:46776719 A G 0.076513 -9.0692e-06
13:46777501 T C 0.650049 6.0002e-07
13:46782272 T C 0.055254 7.3689e-07
13:46785403 T C 0.040383 2.0625e-05
13:46801970 G A 0.169121 1.1363e-05
13:46802177 G A 0.139029 -1.1039e-06
13:46803693 A C 0.139090 1.3214e-06
13:46807995 A G 1.289206 -1.3275e-05
13:46808627 A G 0.541497 -6.8018e-06
13:46817265 A C 0.168349 1.0971e-05
13:46819190 A G 0.045683 4.3065e-06
13:46819307 T A 0.133474 1.6065e-05
13:46826803 G T 0.709451 5.2165e-09
13:46833717 C G 0.557115 1.1468e-06
13:46835110 C T 0.073861 8.2875e-06
13:46843503 T C 1.293449 2.3492e-06
13:46848425 C T 0.094056 7.5995e-06
13:46855166 A G 0.598818 2.7040e-07
13:46858684 T C 0.056672 -1.5568e-05
13:46863963 C T 0.540653 1.2600e-05
13:46865347 A G 0.064746 -2.8126e-06
13:46865392 T C 0.071515 -1.6204e-06
13:46870850 C T 0.217949 1.6098e-06
13:46871865 G A 0.113663 1.2759e-05
13:46883622 C T 0.060932 2.8356e-05
13:46884053 C T 0.038714 -1.9318e-05
13:46888585 G A 0.240058 2.3501e-05
13:46894950 G C 0.736493 1.6321e-05
13:46895225 G A 0.116237 1.3126e-05
13:46903964 A C 0.020062 -6.3369e-06
13:46906874 T G 0.419793 8.8096e-06
13:46908853 C T 0.061030 3.3576e-06
13:46910828 T C 0.030629 1.2702e-05
13:46913577 T C 0.020022 -1.7502e-05
13:46917469 A G 0.299575 2.1491e-05
13:46928432 T C 0.072838 -1.8550e-05
13:46936438 C T 0.041648 1.2808e-06
13:46943857 T G 0.108152 -2.6721e-05
13:46946157 T C 0.671523 1.1824e-05
13:46948723 A G 0.064297 -1.1066e-05
13:46957456 G A 0.044555 -1.8020e-05
13:46960155 A G 0.353939 2.0017e-06
13:46970088 G A 0.289964 2.7465e-05
13:46972593 T C 0.032557 -9.5593e-06
13:47011486 C T 0.052752 -2.4862e-05
13:47014095 T G 0.355628 2.0346e-07
13:47020500 A G 1.110205 1.7242e-06
13:47043218 C T 0.359290 3.1467e-06
13:47055837 C A 1.769931 -2.6025e-05
13:47056349 T C 0.048634 1.5357e-05
13:47057627 A G 0.430860 -3.8709e-06
13:47059080 G A 0.262810 1.5278e-05
13:47060543 A G 0.032166 -1.0288e-05
13:47060781 C T 1.203160 8.7994e-06
13:47060785 C T 0.601497 -6.1661e-06
13:47076692 T C 0.198808 -6.3371e-06
13:47084220 A G 0.231266 3.3515e-05
13:47084282 A G 0.041029 -9.4928e-06
13:47088700 A G 0.185624 1.0390e-05
13:47090844 T C 0.060925 6.8329e-06
13:47091158 T C 0.065555 -2.4927e-06
13:47095662 C T 0.969130 -3.6741e-05
13:47098196 T C 0.062067 -8.3982e-06
13:47104580 A G 0.695570 6.7662e-05
13:47113251 C T 0.366317 2.9148e-05
13:47118418 G A 0.049158 -1.1579e-05
13:47126443 C T 0.060282 -5.0472e-06
13:47127813 T C 0.223368 2.1050e-05
13:47129607 A G 0.878290 -2.6529e-05
13:47133122 A C 0.039659 -5.3581e-06
13:47134726 G A 0.205798 1.6955e-05
13:47135370 A G 0.053989 -1.3902e-05
13:47135726 A G 0.164874 2.5247e-05
13:47135731 A G 0.226472 1.8080e-05
13:47152942 C T 1.201504 1.6134e-05
13:47153131 A C 0.047081 1.7540e-05
13:47169092 A G 1.611424 2.2812e-05
13:47182146 A G 0.035134 8.5206e-06
13:47188832 T C 0.078488 -4.0638e-06
13:47193825 T C 0.104778 -2.1805e-05
13:47195604 A G 0.133477 3.7147e-05
13:47203895 C T 0.150262 -7.8917e-06
13:47204385 G C 1.396321 2.5943e-05
13:47212961 A G 1.518636 1.0467e-05
13:47214871 T C 0.203258 1.3363e-05
13:47227450 A G 1.156453 9.6798e-06
13:47243357 T C 0.335984 -4.4380e-06
13:47245318 T C 1.303376 4.3823e-05
13:47246594 T C 0.073457 -1.3308e-06
13:47258281 A G 0.928005 1.8265e-05
13:47258783 G A 0.021776 -1.3937e-05
13:47260337 T C 0.554385 -1.8864e-05
13:47261853 A G 0.027535 -9.4930e-06
13:47264500 T C 0.028521 1.4963e-05
13:47264930 G A 1.921869 1.2167e-05
13:47274639 T G 1.452819 -5.6086e-06
13:47279258 T G 0.067021 -2.4641e-05
13:47281751 G A 0.416101 8.5621e-06
13:47284766 A G 0.246093 -2.7475e-06
13:47288435 T G 0.828703 7.6133e-06
13:47290354 C T 0.049070 1.0952e-05
13:47295916 T C 1.094158 1.6045e-05
13:47296735 C A 0.028837 4.3783e-06
13:47300001 A G 0.277106 3.9181e-05
13:47307650 A G 0.046132 1.7293e-05
13:47313419 T C 0.312926 2.6482e-05
13:47314172 A G 0.149534 -4.6167e-05
13:47314326 C T 0.058015 -1.5175e-06
13:47316046 T C 0.057331 3.2505e-06
13:47321753 T C 1.208365 -1.1392e-05
13:47321818 G T 0.098234 -7.3514e-06
13:47324173 G A 0.079780 3.1462e-05
13:47325150 A G 1.510735 -1.2269e-05
13:47325380 A G 0.859778 -2.0822e-06
13:47325598 G A 0.056695 9.7403e-06
13:47327160 C T 1.447767 -2.4529e-05
13:47328903 C A 0.060194 1.7979e-05
13:47332180 G A 0.646242 -4.1439e-07
13:47332629 A G 0.046105 8.1183e-06
13:47334645 G A 0.759106 -2.9234e-05
13:47335860 T C 0.043429 -2.9666e-06
13:47337846 T C 1.557102 2.4895e-06
13:47340583 A G 1.243033 1.4388e-05
13:47345630 T C 0.039656 -7.1291e-06
13:47350124 A C 1.234574 6.9717e-06
13:47357995 A G 0.255884 2.3392e-06
13:47365059 A G 0.188095 2.4566e-05
13:47383524 A G 1.141854 1.0479e-05
13:47389947 G T 0.229260 -9.2140e-06
13:47390843 C A 0.958798 1.7472e-05
13:47390877 T C 0.112164 -6.3215e-06
13:47400686 G A 1.468788 -1.3721e-05
13:47406657 A G 0.051365 7.7362e-06
13:47409034 A G 0.179888 6.3825e-06
13:47411985 G A 1.155511 -9.9471e-06
13:47412075 C T 0.281784 -1.0033e-05
13:47415701 T C 0.031506 -9.5624e-06
13:47416386 T C 0.261922 1.9093e-05
13:47418136 T C 0.026678 1.0450e-06
13:47418383 A G 0.304913 7.2195e-06
13:47423291 T C 1.084220 -1.9376e-05
13:47425941 G A 0.040604 -1.4500e-06
13:47427920 C A 0.061476 -3.1665e-07
13:47428471 C A 1.418035 -3.6750e-06
13:47429297 T C 0.066297 9.2187e-05
13:47429446 C T 0.493692 -3.2080e-05
13:47430312 C T 0.080263 3.7903e-06
13:47430602 C T 0.079233 1.5422e-05
13:47431471 A G 0.488673 -6.0500e-06
13:47432928 G T 0.099084 3.0829e-05
13:47433355 G C 0.361017 1.2356e-05
13:47435283 A G 1.897927 -2.9163e-05
13:47437096 C T 0.047139 6.0554e-06
13:47446847 T C 1.390126 2.2043e-05
13:47447236 A G 0.911220 3.9542e-06
13:47452169 C T 0.048349 1.4309e-05
13:47456190 C T 1.517052 -9.0746e-07
13:47457294 G A 0.025621 -9.0611e-06
13:47457693 C T 0.325190 -3.2021e-05
13:47466384 C T 0.046357 -8.7720e-06
13:47466622 A G 0.046064 -4.0460e-06
13:47469968 T G 0.048359 1.4574e-05
13:47470824 T C 1.894419 -3.0793e-05
13:47471461 A G 0.178511 -1.4153e-05
13:47471478 T C 0.805187 -3.8459e-06
13:47471890 A G 1.816573 -2.7168e-05
13:47472650 T A 0.028783 1.1080e-05
13:47485570 G A 1.838060 -5.5707e-05
13:47503880 T C 0.485403 -2.8522e-05
13:47507837 T C 0.626264 -3.5646e-05
13:47517450 T C 0.145393 2.4057e-05
13:47525408 T C 0.047196 9.2039e-06
13:47535376 A C 0.030510 2.5006e-05
13:47537149 T C 1.334886 -2.8576e-06
13:47539075 T C 0.739162 1.4185e-05
13:47556185 G A 0.365532 -9.4519e-06
13:47564655 G A 0.065433 1.0155e-05
13:47565206 T C 1.281951 -2.7168e-05
13:47568781 C A 0.044004 6.1171e-06
13:47573616 G A 0.661242 2.8352e-06
13:47580175 A G 0.071740 1.1189e-05
13:47581554 G T 0.031329 -1.7182e-05
13:47585038 G A 0.067337 1.1948e-05
13:47594717 G C 0.023931 -1.9298e-05
13:47596020 C T 1.465524 -3.5214e-06
13:47596714 T C 0.302849 1.8709e-05
13:47609532 C T 0.070366 -1.3738e-05
13:47611165 G A 0.134956 2.6139e-06
13:47612713 A G 0.567254 -1.4803e-05
13:47628849 G A 1.025434 3.1815e-05
13:47654893 A G 0.343940 -4.8960e-06
13:47660119 A G 0.035572 5.3994e-06
13:47662624 C T 0.118565 6.8578e-06
13:47665963 A C 0.116770 -7.4202e-06
13:47675070 A G 1.367466 1.5167e-05
13:47675183 T G 1.030690 3.4440e-05
13:47675330 T C 0.079903 -7.9272e-06
13:47679491 G A 0.052663 -4.5211e-06
13:47679529 G T 0.155746 -2.1345e-05
13:47682803 C A 0.118630 -1.2524e-05
13:47683344 G A 0.054203 -4.1083e-06
13:47686910 A G 0.062122 2.2444e-05
13:47687899 T C 0.091299 4.5932e-06
13:47690527 A C 0.584984 -1.5991e-05
13:47694801 G A 1.052055 1.5625e-05
13:47697001 A C 0.064134 1.7098e-05
13:47697499 A G 0.045146 1.6697e-05
13:47697715 G A 0.061700 -2.4716e-05
13:47699333 T C 0.083452 -2.1533e-05
13:47702475 G A 1.724965 -1.2916e-05
13:47703694 A G 0.041488 2.1288e-06
13:47710163 C T 0.042634 2.7221e-06
13:47710765 C T 1.675922 -3.9325e-05
13:47712292 G T 0.020297 1.8021e-06
13:47716018 G A 1.005600 -2.5897e-06
13:47724835 A G 0.064240 8.1432e-06
13:47725415 T C 0.430401 -1.8682e-05
13:47726116 C A 0.033651 2.7451e-05
13:47728501 A G 0.101383 -2.6383e-05
13:47732939 G A 0.031064 -8.7816e-08
13:47736047 G A 0.066766 -7.9916e-06
13:47742635 G A 0.202048 -8.4990e-06
13:47745729 A C 0.180728 -9.4327e-06
13:47747520 G A 0.303081 -2.6803e-05
13:47749717 G A 0.050436 7.7398e-06
13:47753250 A G 0.045908 3.4052e-05
13:47762316 A G 0.043766 1.1731e-05
13:47771058 G A 0.021266 3.5918e-06
13:47775763 C A 0.035059 6.0748e-06
13:47777827 C T 1.672889 -2.7209e-05
13:47779523 G T 0.086152 -6.0943e-06
13:47789961 A G 0.065341 1.5150e-05
13:47794752 C A 0.068075 -2.2561e-05
13:47807626 C T 1.955976 -1.5932e-05
13:47812246 A C 0.932150 -1.0632e-05
13:47816507 A G 0.053608 1.2651e-05
13:47822892 C T 0.055638 8.9874e-06
13:47822976 G T 0.508783 9.4314e-05
13:47823735 G A 0.158768 -7.0217e-06
13:47833091 A C 0.098908 1.2760e-05
13:47836897 G A 0.184746 -9.6131e-06
13:47838345 C T 0.826660 -1.0617e-05
13:47849445 A G 0.095100 2.2085e-06
13:47849546 C G 0.990970 -4.2816e-05
13:47856419 G A 0.928566 -2.7459e-05
13:47861165 A G 0.076163 -1.0807e-05
13:47862887 C A 0.323816 -3.1443e-06
13:47863156 A G 0.126953 -4.1975e-05
13:47872698 G A 0.891382 -4.7724e-06
13:47880494 G C 0.055777 -3.0140e-06
13:47891491 C T 0.030048 -1.3989e-05
13:47891517 C T 0.049920 -1.1826e-05
13:47892548 C T 0.412174 -1.7713e-05
13:47893395 A G 0.046153 6.0579e-06
13:47898879 G A 0.098190 -2.8176e-05
13:47899095 G A 1.219078 2.4214e-05
13:47903643 A C 0.070822 -1.5985e-06
13:47912937 T C 0.073008 -1.4343e-06
13:47917035 T G 0.134198 -5.5779e-06
13:47922622 A G 0.036449 1.0684e-06
13:47927313 A C 0.052507 3.1469e-06
13:47936248 T C 0.045972 -1.6861e-05
13:47947527 G A 0.073892 -1.3724e-05
13:47964023 T C 1.667062 1.8904e-05
13:47973143 C T 1.411297 2.3455e-05
13:47984080 A G 0.081252 -1.4629e-05
13:47984571 T C 1.036195 -1.0659e-05
13:47986085 C T 0.827024 1.2721e-05
13:47990087 C T 0.765565 5.1866e-06
13:47996857 C T 0.721133 7.8185e-06
13:47998660 T C 0.022418 -9.8607e-06
13:47999079 A C 0.114339 -2.2935e-05
13:48017770 A G 0.707782 4.5197e-06
13:48045978 G A 0.078910 -1.2752e-05
13:48061667 C T 0.084373 1.4491e-05
13:48064646 G A 0.049433 1.2143e-05
13:48066565 C T 0.749368 -4.5199e-06
13:48066939 T C 0.023030 -1.3664e-05
13:48079890 C T 0.039720 6.5924e-06
13:48085944 A G 0.070047 1.4209e-05
13:48096468 A G 0.056750 -6.2810e-06
13:48097939 G A 0.065232 3.9715e-05
13:48098153 C A 0.095606 -2.4239e-05
13:48098485 A G 1.933856 4.4878e-05
13:48101712 G C 0.111426 1.0585e-05
13:48105846 A G 0.031020 1.7467e-05
13:48112347 C A 0.103956 -2.9651e-05
13:48113517 G A 0.045367 5.6244e-06
13:48116300 A G 0.022323 4.0985e-06
13:48116863 G A 0.244709 1.8452e-06
13:48117102 A C 0.033855 -8.9362e-06
13:48119960 A G 0.222903 4.7104e-06
13:48121296 T C 0.036749 -3.5798e-06
13:48121633 C T 1.391037 2.7658e-05
13:48127514 A G 0.860713 1.7777e-05
13:48127669 T C 0.119786 6.1372e-06
13:48130094 C T 0.278245 1.6479e-05
13:48132488 C A 0.641618 -2.4983e-06
13:48132734 C T 0.983293 1.7907e-06
13:48136736 T C 1.795718 5.0323e-05
13:48155499 A G 0.227921 1.7462e-05
13:48162558 A C 0.727161 2.0353e-05
13:48163349 G A 1.823413 6.5317e-05
13:48166251 T C 0.034359 -9.7642e-07
13:48172836 C T 0.026566 6.3066e-06
13:48174825 A G 0.040437 -1.2219e-05
13:48176465 A G 0.096647 -6.1821e-06
13:48179362 T C 0.038816 2.0517e-05
13:48180955 G C 0.029905 -8.8376e-07
13:48195338 A G 0.132698 3.3864e-05
13:48195765 A C 0.086852 -1.2005e-05
13:48198716 C T 1.519928 3.3540e-05
13:48204426 C T 0.053850 1.0041e-05
13:48215632 C T 0.060520 -1.9302e-06
13:48215874 G A 0.211370 1.1763e-05
13:48221989 G A 0.103892 -1.7171e-05
13:48226614 A C 0.052925 6.4146e-06
13:48240679 C T 0.369503 -1.5142e-05
13:48241484 C T 1.327420 -1.2157e-05
13:48245126 A G 0.059830 2.0651e-06
13:48248316 A G 0.120374 -5.6681e-07
13:48264421 A G 0.036463 -1.2167e-05
13:48273085 G A 0.901096 1.3098e-05
13:48278242 G C 0.099676 -6.7141e-06
13:48281621 G A 0.170504 -2.9314e-06
13:48283010 C T 0.959512 5.2490e-06
13:48285106 A C 0.193916 -1.8961e-05
13:48292879 A G 1.266893 2.4732e-06
13:48294472 G A 0.092601 2.6586e-07
13:48302407 C T 1.077268 1.5458e-05
13:48322743 A G 0.865744 1.2765e-05
13:48326014 C A 1.333495 -3.9188e-06
13:48333822 C T 0.020379 -1.6310e-05
13:48333991 G A 0.867240 1.5299e-05
13:48371531 C T 0.043987 1.0100e-05
13:48381589 A G 0.099027 1.3303e-05
13:48381991 A G 0.070081 1.0919e-05
13:48386268 C T 0.086233 3.4348e-05
13:48388548 G A 0.767231 -9.6790e-06
13:48389183 A G 0.097677 2.5724e-05
13:48391031 G A 0.149259 1.9840e-05
13:48393070 T C 0.064872 -2.3252e-05
13:48396520 C T 0.028484 1.6565e-06
13:48399154 T C 0.039098 5.9918e-06
13:48400077 G A 1.089701 -6.0107e-06
13:48400502 T C 0.722676 3.4534e-05
13:48405477 G A 0.023221 5.9144e-06
13:48409714 T C 0.058797 -2.3879e-06
13:48414274 G A 0.134065 -3.4289e-05
13:48419778 A C 0.028100 1.5335e-05
13:48424838 G A 0.030099 -1.9587e-05
13:48431473 T C 1.069033 -7.9746e-07
13:48431714 A G 0.151013 -5.5716e-06
13:48439637 T C 0.077159 -2.4758e-05
13:48442322 T C 0.175451 -2.1515e-05
13:48445958 T C 0.055380 3.1672e-05
13:48451070 G A 0.250404 -1.0980e-05
13:48451322 T C 0.044208 1.7030e-05
13:48454491 A G 0.778216 9.2137e-06
13:48458931 C T 0.626631 1.4465e-05
13:48478301 A G 0.047985 -9.9115e-06
13:48480516 C T 0.955653 -2.7431e-06
13:48505286 C T 0.062523 -1.1563e-06
13:48505493 T C 0.458378 -2.6299e-05
13:48511653 C T 0.021640 7.3055e-06
13:48522908 T G 0.126926 6.7172e-06
13:48523797 C A 0.041274 2.0926e-06
13:48523952 T C 0.245137 -1.1915e-05
13:48527236 A C 0.168720 -3.8547e-05
13:48544484 G T 0.020702 -1.1058e-05
13:48545973 T C 0.126946 6.3544e-05
13:48583207 T G 1.642254 1.6600e-05
13:48583854 T C 0.041920 7.2626e-06
13:48584940 C T 1.396763 2.6115e-05
13:48636883 A C 0.035722 8.2741e-06
13:48642458 G A 0.069866 2.7567e-06
13:48645553 A C 0.032934 2.4506e-05
13:48658067 C T 0.247136 -1.5021e-05
13:48666761 G C 1.855593 5.1507e-06
13:48668152 T G 0.048509 -1.0276e-05
13:48668267 T C 0.028191 3.9912e-06
13:48669181 G C 0.031989 2.9222e-05
13:48671081 G A 1.320804 -1.3601e-05
13:48671486 G T 0.075078 4.2657e-05
13:48676968 G T 0.074463 2.2432e-05
13:48693922 G A 0.390544 1.6613e-05
13:48701329 G T 0.096820 -1.0287e-05
13:48703582 T C 0.165044 -2.6085e-05
13:48712474 T C 1.855579 1.8300e-06
13:48722634 T C 0.053068 -1.9830e-05
13:48724166 A G 1.873649 1.0591e-05
13:48724592 A G 1.340876 1.4258e-05
13:48726219 A G 1.922967 -6.9014e-06
13:48731503 G A 1.187514 1.1128e-05
13:48736838 A G 0.105966 8.9462e-06
13:48741438 A C 0.034467 -8.1578e-06
13:48752094 A G 1.914552 -3.4791e-05
13:48754024 A G 0.776030 -9.9728e-06
13:48760557 G A 0.456436 1.9153e-05
13:48764577 T G 0.040036 7.0847e-06
13:48768660 A C 0.093420 -1.7115e-05
13:48788990 G A 0.329171 -2.9691e-05
13:48794745 C T 0.037191 -3.7480e-06
13:48800949 A G 0.548337 -8.9268e-06
13:48814989 A G 0.254759 -2.7687e-05
13:48825230 G C 0.034291 -5.2886e-06
13:48825425 C T 0.062071 -2.6486e-06
13:48827242 G A 0.121999 -3.7226e-06
13:48849803 G A 0.502623 1.3895e-06
13:48868999 C T 0.116981 3.9410e-06
13:48879905 A G 1.976307 1.7229e-05
13:48884146 A G 0.056124 8.2143e-06
13:48886807 A G 0.054666 -1.2532e-05
13:48891836 A G 1.575706 5.2425e-06
13:48931979 C T 0.256020 -2.5746e-06
13:48940056 T C 0.061703 -2.6077e-06
13:48944049 C A 1.948194 8.1863e-06
13:48944730 A G 1.958733 6.5184e-06
13:48950824 T G 0.150928 3.6970e-05
13:48973931 C A 0.024363 1.2845e-05
13:48974742 A G 1.444880 -1.7936e-06
13:48978247 C T 0.040067 2.4148e-05
13:48985639 A C 0.030456 3.3317e-06
13:48987032 G A 0.270017 -3.3647e-05
13:48989812 G A 0.502861 6.4859e-06
13:48998413 G A 0.059327 4.5435e-06
13:49005621 T C 0.039618 2.9708e-05
13:49021886 A G 1.956537 7.9079e-06
13:49029385 C T 0.062662 7.7725e-06
13:49034624 T C 1.975321 1.2778e-05
13:49056734 G C 0.089749 7.9218e-06
13:49059067 C T 0.049899 -1.0237e-06
13:49059577 T C 1.428306 1.3992e-06
13:49065644 G A 0.061785 3.7232e-06
13:49088646 A G 0.111157 -7.2048e-06
13:49090067 T C 0.042086 -9.5792e-06
13:49093583 T C 0.022401 -1.2061e-05
13:49094863 A C 0.023704 -3.7105e-06
13:49094957 T C 0.045690 -5.4232e-06
13:49102584 A C 0.183767 -2.0241e-05
13:49113353 A C 0.092519 7.0115e-06
13:49114756 G A 0.072834 -1.5414e-06
13:49123516 T C 0.842235 -1.3126e-05
13:49153095 G A 0.162702 -2.8148e-05
13:49153728 A G 1.752031 -2.3521e-05
13:49154010 C T 0.061941 -5.2651e-06
13:49154577 G A 0.082378 -3.9214e-06
13:49156428 C T 0.021908 -9.1633e-06
13:49158025 G A 0.028545 6.9365e-06
13:49176512 C T 0.562130 -9.7329e-07
13:49186732 A G 0.645806 5.9204e-06
13:49195583 C T 0.724281 -1.3305e-06
13:49212695 T C 0.113863 -7.1473e-06
13:49214508 T G 0.506529 2.0668e-05
13:49215747 G T 0.135656 -1.5473e-05
13:49229603 T C 0.085818 -7.2027e-07
13:49253456 G C 0.060279 -8.1613e-06
13:49253788 G A 0.108131 -1.8539e-05
13:49268247 G A 0.542051 3.5716e-05
13:49281554 G A 0.053778 3.8508e-06
13:49284125 A G 0.997964 -8.0849e-08
13:49286438 A G 0.064199 -5.9932e-07
13:49293116 G A 0.091778 2.7577e-05
13:49296495 T C 0.082609 4.4895e-06
13:49296801 C T 1.509168 -1.0765e-05
13:49297940 T A 0.032513 -3.2231e-06
13:49298065 G C 0.273397 -2.6504e-05
13:49304242 T G 0.621532 -1.1119e-05
13:49305501 T A 0.036681 1.0856e-05
13:49307675 A G 0.031472 -2.1487e-06
13:49310958 A G 1.605726 -1.0348e-05
13:49315399 T G 0.053612 -2.0015e-05
13:49315583 C T 1.488092 -2.3244e-05
13:49322158 G A 0.143609 1.0203e-06
13:49323259 C T 1.916174 5.5771e-07
13:49336677 G A 1.882455 -1.6466e-06
13:49348724 G A 0.310383 -6.2317e-06
13:49351814 G T 0.024547 1.8243e-06
13:49358620 T C 0.047472 -8.4556e-06
13:49362609 G A 1.426419 -4.2153e-05
13:49363151 A C 0.039975 -2.8286e-06
13:49365692 C T 0.033029 -1.5393e-05
13:49369531 C T 0.093533 1.6713e-06
13:49371738 A G 0.304169 -2.4093e-05
13:49377189 G A 0.094093 2.7609e-06
13:49383447 C T 1.425260 -1.8325e-05
13:49383761 C T 0.537199 -1.1989e-05
13:49384046 G C 0.985428 -1.9177e-05
13:49385331 G A 0.136156 -2.4028e-06
13:49385427 T C 1.750239 1.3471e-05
13:49387896 C T 1.834072 5.1119e-06
13:49388029 C T 0.074487 -1.6132e-06
13:49392865 T C 0.885531 -1.1789e-05
13:49404763 A G 0.291453 1.1680e-05
13:49405105 A G 0.055523 1.1708e-05
13:49408049 T C 0.346085 -2.9965e-05
13:49408473 T C 0.733090 5.0016e-05
13:49415797 C T 0.030585 -1.4945e-05
13:49418258 G A 0.053367 -1.0610e-05
13:49427737 T C 0.274583 -2.4682e-05
13:49440238 C T 0.199906 -3.6240e-05
13:49443270 T G 0.116311 9.2777e-06
13:49447633 G A 1.644450 2.3820e-05
13:49447734 C T 0.351178 -3.5435e-05
13:49449719 T C 0.028548 -4.1474e-06
13:49463912 C T 0.307531 5.1800e-06
13:49464288 T C 0.041131 1.9277e-05
13:49464977 G T 0.406238 4.5230e-06
13:49466143 C T 0.053030 -1.1693e-05
13:49479027 C T 0.311186 -2.7480e-05
13:49481458 A G 0.058123 1.0782e-05
13:49482707 T C 1.945028 1.5304e-06
13:49482919 C T 0.079488 -1.6565e-05
13:49485613 C A 1.257091 1.8856e-05
13:49493085 C T 0.441372 -1.6646e-05
13:49495712 T C 0.733151 1.7308e-05
13:49497137 T C 0.045432 2.3263e-06
13:49497904 G A 0.485444 -1.3373e-05
13:49497994 C A 0.640013 9.9303e-06
13:49498155 G A 0.640513 2.3995e-05
13:49500173 G A 0.667807 6.6061e-05
13:49502031 A G 0.070121 1.0163e-05
13:49504761 C A 0.120772 1.9407e-05
13:49514444 C T 0.160203 2.4661e-06
13:49514612 C T 0.066450 -8.1122e-07
13:49520970 A G 0.692367 6.6542e-05
13:49524346 C T 0.873758 -3.6689e-05
13:49525379 C T 0.805544 1.0112e-04
13:49531002 C A 0.319145 -2.5314e-05
13:49545566 G A 0.043178 4.0656e-06
13:49545624 C A 0.042851 1.7162e-06
13:49545703 C G 0.095212 -1.3726e-05
13:49545811 G T 0.025427 -1.3336e-05
13:49554480 T G 0.504758 -2.5461e-05
13:49563833 G A 0.401852 -5.1560e-06
13:49618502 G A 0.036174 -2.8377e-06
13:49628551 G A 1.377703 -1.2033e-05
13:49628859 A G 0.126722 -2.3987e-07
13:49652762 A G 0.104154 4.9807e-06
13:49670181 G T 0.026682 8.4522e-06
13:49675242 C A 0.038785 -1.6831e-05
13:49679157 G A 0.198465 -5.1872e-06
13:49689212 G C 0.035566 1.1974e-05
13:49719060 G A 0.414394 -4.8161e-08
13:49720892 G A 0.025883 4.1066e-06
13:49742412 C T 0.033648 7.7022e-06
13:49748280 G A 0.121775 7.6806e-06
13:49759627 A C 0.091870 4.3162e-06
13:49764579 C A 0.041614 -5.3927e-07
13:49767343 A G 0.042828 2.0028e-07
13:49775997 G A 0.140090 -3.6105e-06
13:49784825 T C 0.039469 -4.2447e-06
13:49785877 T C 0.064705 8.3220e-08
13:49800103 A G 0.074028 -7.2609e-06
13:49806980 A C 0.608153 1.6001e-05
13:49853124 T C 0.057746 4.4874e-06
13:49861524 G A 0.299273 -1.8717e-05
13:49866322 T C 1.372253 -1.3768e-05
13:49869912 G A 0.022690 -6.4856e-06
13:49876695 A G 0.057318 9.8906e-06
13:49880940 A G 0.080736 -6.2186e-06
13:49890086 C T 0.067282 -1.5978e-05
13:49895310 C T 0.120775 -1.2129e-05
13:49895786 T C 0.044759 -7.2120e-07
13:49897577 G A 0.473476 6.6084e-06
13:49901088 T C 1.387138 -2.2296e-05
13:49902288 T G 0.456107 1.0042e-05
13:49908180 C T 0.132318 2.3639e-05
13:49913930 A G 0.096966 4.4848e-06
13:49918092 C G 0.087916 1.6599e-06
13:49930369 T C 1.557948 1.2800e-06
13:49945247 T C 0.028368 -5.3402e-06
13:49962409 C T 1.038183 -2.9339e-05
13:49969235 T C 0.054322 -6.1143e-06
13:49976183 A G 0.035759 -2.4082e-05
13:49976235 C T 0.305671 -3.0617e-05
13:49980637 G A 0.915664 -3.5376e-05
13:49982571 A G 0.045133 1.8784e-06
13:49987663 A G 0.287931 1.6387e-05
13:49987815 G A 0.170950 3.1987e-06
13:49987959 A G 0.823029 4.3462e-06
13:49988058 C A 0.987631 8.7013e-06
13:49988458 C T 1.602659 -1.6275e-05
13:49990500 A G 0.048679 -2.1865e-05
13:49991380 A G 0.067551 -1.7266e-05
13:49992128 G A 1.106870 -4.8214e-05
13:50000974 C T 1.190084 -2.8423e-06
13:50002042 T C 0.377567 -2.7965e-05
13:50002417 A G 0.027345 -4.0165e-06
13:50005050 G A 0.127102 -2.9771e-05
13:50012407 T C 1.228431 -6.4433e-06
13:50013622 C A 1.414867 -1.8800e-05
13:50021542 A G 0.047244 -1.9097e-05
13:50022882 G A 0.086318 -2.6793e-05
13:50023136 A C 0.062244 -1.1541e-05
13:50027333 C T 0.173564 -5.0489e-06
13:50032293 T C 1.111331 -2.0541e-06
13:50044585 G T 1.124206 1.0701e-06
13:50053840 C G 0.032733 -8.6139e-06
13:50057097 A G 1.396090 -1.7540e-05
13:50063238 T C 1.107281 5.2965e-06
13:50067443 A G 1.111698 3.8102e-06
13:50069572 G T 0.029663 1.0641e-05
13:50072245 G A 0.312335 -2.2555e-05
13:50087142 C T 0.604560 1.6235e-05
13:50101094 A G 1.095623 -8.9852e-06
13:50102992 C T 1.071916 -1.8890e-05
13:50104780 G A 0.030411 9.6361e-06
13:50111762 A G 1.420272 -8.4222e-06
13:50114491 C T 1.699966 -5.9329e-06
13:50118998 T C 0.024169 3.1877e-05
13:50126241 T C 0.029762 -5.3138e-06
13:50128133 C G 0.099693 -3.0372e-05
13:50132909 T C 0.081660 3.1446e-05
13:50141345 A G 1.415176 -2.7295e-06
13:50141362 A G 0.277018 -1.8163e-06
13:50142021 T C 0.128289 3.5339e-06
13:50142595 G A 0.362754 -2.5735e-06
13:50144197 T G 0.082847 -2.0745e-06
13:50145780 C A 0.228220 5.6905e-06
13:50149945 T C 1.661306 -3.3544e-06
13:50160830 T C 0.103327 -3.9526e-06
13:50161032 G T 0.084700 1.8462e-06
13:50174223 A C 0.363764 2.8622e-07
13:50179863 G A 0.076051 4.9855e-06
13:50183204 T C 0.111327 -2.4526e-05
13:50185712 T C 0.280771 2.9630e-06
13:50192320 T G 0.111830 2.3986e-06
13:50192594 A C 0.089402 -1.3285e-05
13:50194394 A G 1.371431 1.2707e-05
13:50198880 G A 0.031445 1.1294e-05
13:50200008 T C 1.707323 1.6171e-05
13:50204975 T C 0.064882 1.0906e-05
13:50205025 C T 1.077917 -4.0211e-06
13:50209294 A G 0.101182 -7.8101e-06
13:50214314 G T 0.168356 5.2505e-06
13:50215682 C G 1.313970 1.1121e-05
13:50219247 G T 0.101206 -1.7896e-06
13:50224317 C T 0.038207 1.1249e-05
13:50227577 C T 0.472691 -1.4493e-05
13:50246074 T C 0.538392 -1.2813e-05
13:50251125 C T 0.028593 1.1786e-06
13:50256828 T C 0.232738 -4.3064e-07
13:50258449 G A 1.481160 1.8069e-05
13:50263874 A C 0.040737 -1.6867e-05
13:50264707 C T 0.289607 -6.7817e-06
13:50265068 C T 0.175512 -2.6103e-05
13:50266109 C T 1.140566 1.9015e-05
13:50273356 T C 0.061085 7.1109e-06
13:50276679 T C 0.658083 -7.6363e-06
13:50283568 C T 0.030425 3.0423e-05
13:50284572 A G 0.114992 -6.0100e-06
13:50293533 C T 0.041145 1.3911e-05
13:50305303 T C 0.176097 1.1561e-05
13:50306528 C T 0.020453 -2.4612e-05
13:50326174 T C 0.034127 4.0424e-06
13:50334693 C T 1.019430 1.6012e-05
13:50340340 A G 0.206583 1.4819e-05
13:50348776 G A 0.028807 3.6145e-05
13:50349898 A G 0.045248 2.5083e-05
13:50353437 T C 0.031013 2.6868e-05
13:50354728 T C 0.524151 1.3163e-05
13:50357873 C A 1.752656 6.0991e-06
13:50361178 A G 0.031955 -2.0460e-05
13:50365706 A G 0.075894 3.8527e-06
13:50367712 G C 0.099292 -4.8137e-06
13:50367735 T C 0.081667 -1.0108e-05
13:50371708 T C 0.066820 -2.8809e-05
13:50386913 A G 0.717332 -6.4851e-06
13:50392956 G A 0.208657 -4.9715e-06
13:50409647 T G 0.117450 -1.8508e-06
13:50412762 A G 0.114652 -8.4166e-06
13:50422008 T C 0.403219 -1.0870e-05
13:50428990 C G 0.120633 -9.9022e-08
13:50429858 T C 0.434946 -1.4640e-05
13:50431598 T C 0.085584 -3.7770e-05
13:50437438 A G 1.140957 4.2983e-06
13:50438427 T C 0.124637 3.4719e-06
13:50442373 T C 0.027906 -1.5517e-05
13:50444271 T G 1.738095 -9.2259e-06
13:50465577 G A 0.082806 2.3273e-05
13:50467935 C T 0.081198 1.6756e-05
13:50468631 A G 0.048845 -5.8101e-06
13:50469869 G T 1.181296 1.6901e-06
13:50471855 A G 0.063468 5.0372e-05
13:50475379 A G 0.034648 3.1313e-06
13:50492106 C T 0.040373 -7.1446e-08
13:50494740 T C 0.069105 5.3098e-05
13:50507971 A G 0.058008 -3.7267e-05
13:50511364 T C 0.221556 5.4473e-06
13:50560058 C T 0.284701 -2.7098e-05
13:50587140 C G 0.027593 -5.5310e-06
13:50601566 G A 0.056804 1.9660e-05
13:50626599 C A 0.020385 2.3704e-05
13:50656582 A T 0.503888 5.7495e-06
13:50663037 T C 0.092999 -9.6205e-07
13:50665444 T C 0.027593 -9.0633e-06
13:50666074 T C 0.103497 3.4189e-05
13:50680680 A C 0.022779 3.5286e-06
13:50696448 T C 0.250502 -1.4838e-05
13:50697838 A C 0.244039 1.4712e-05
13:50701190 A G 0.442242 -4.2763e-06
13:50703411 C T 0.029742 3.8612e-06
13:50705473 A G 0.053792 1.7155e-05
13:50705702 C A 0.027035 -8.3008e-06
13:50721117 C T 0.999187 3.6108e-06
13:50722895 A C 0.043480 2.9308e-06
13:50725514 G A 0.117311 4.9442e-07
13:50733606 G C 0.032496 -5.0931e-06
13:50734704 T C 0.659504 -3.9740e-06
13:50734982 C T 0.245647 1.0753e-05
13:50741888 T C 0.052306 -8.3588e-07
13:50747984 A G 0.747995 -7.7442e-06
13:50748254 C T 0.104759 -1.2599e-06
13:50751758 A G 0.864272 1.6072e-06
13:50753307 A G 0.058980 1.4993e-05
13:50761580 G A 0.092064 -1.5147e-05
13:50761943 A G 0.924776 1.9833e-05
13:50771235 A G 0.079243 1.0485e-06
13:50775950 A G 0.036565 2.9832e-06
13:50799672 G C 0.097711 -3.9171e-05
13:50810171 G A 0.616136 -5.1859e-06
13:50819594 A G 0.169838 3.3225e-05
13:50833707 C T 1.062455 -4.8180e-06
13:50833879 A G 0.133844 -1.9414e-05
13:50835715 T C 0.375419 1.2100e-05
13:50859885 C T 0.624690 -2.8845e-05
13:50888893 C A 0.723747 -1.6853e-05
13:50910525 G A 0.913835 -2.5878e-05
13:50920173 A G 0.953276 2.2244e-05
13:50922728 C T 0.035739 4.0917e-05
13:50925421 T G 0.082561 -9.2979e-06
13:50931600 C T 0.133807 3.5685e-06
13:50931943 A G 0.103246 -5.8394e-07
13:50940143 G A 0.133678 3.3319e-05
13:50946507 A C 0.034236 5.1643e-06
13:50952107 T G 0.091663 3.7841e-05
13:50953560 A G 0.035895 -2.0759e-06
13:50957445 T C 1.598229 -2.3037e-05
13:50961820 C T 0.186178 4.7876e-06
13:50964413 T C 0.046374 -7.1480e-06
13:50986118 C T 1.489680 -1.9535e-05
13:50989171 A G 0.049032 2.4117e-06
13:50998671 G A 1.484121 -1.0711e-05
13:51016936 A G 0.228913 1.5057e-05
13:51030743 A C 0.025094 5.1987e-06
13:51040660 T C 0.070512 -2.1527e-05
13:51051374 T C 0.174795 -1.8931e-05
13:51055196 T C 0.283790 4.2932e-06
13:51061044 G T 0.513043 4.8518e-07
13:51067234 G T 0.486307 3.6516e-06
13:51088356 C G 0.506866 1.0419e-05
13:51096095 T A 0.588482 -4.3387e-06
13:51100953 T C 0.123988 -2.3059e-05
13:51102002 A G 0.113381 7.0673e-06
13:51102949 T C 0.080576 -1.6369e-05
13:51105334 A G 0.555789 -1.3723e-05
13:51106555 T C 1.322803 -4.4155e-06
13:51116901 T G 0.430758 -5.3450e-06
13:51118945 T C 0.032730 -3.8371e-06
13:51125640 A G 0.161995 -1.4058e-06
13:51128506 T G 0.091156 -7.6039e-06
13:51136726 T C 0.071750 1.8624e-05
13:51152028 T C 0.070104 -1.4107e-05
13:51152611 A G 1.576141 -2.2199e-05
13:51153671 T C 0.080817 -1.8984e-05
13:51165494 T C 1.065372 -2.4129e-05
13:51170755 G A 0.393455 2.3127e-07
13:51172376 C T 0.029320 -2.7475e-06
13:51173732 C G 0.187861 -3.5625e-05
13:51174638 G T 1.089079 1.8933e-06
13:51177170 A G 1.315820 -1.0060e-05
13:51177830 T C 0.043382 2.8681e-05
13:51184928 A G 0.975338 2.3651e-05
13:51189645 A G 0.253712 1.0007e-05
13:51202061 A G 0.038503 2.2637e-05
13:51203769 G A 1.759157 6.3582e-05
13:51226969 C T 0.032264 4.2760e-06
13:51233907 T C 0.798170 2.0681e-05
13:51240182 A C 0.208640 -1.3943e-07
13:51242379 A G 0.440450 1.2515e-05
13:51252316 G A 0.100563 2.1693e-05
13:51253453 A C 0.044283 1.2277e-05
13:51258363 C T 0.133168 3.0382e-05
13:51261914 A G 0.086933 5.5516e-06
13:51262542 G A 0.175006 -4.2847e-06
13:51264767 C T 0.023333 2.0152e-05
13:51269448 C T 0.279479 1.7289e-05
13:51269796 G T 1.955602 -5.6829e-06
13:51270185 G A 0.033373 1.4794e-05
13:51274016 T C 0.041668 2.6942e-05
13:51274245 A G 0.106292 7.4245e-06
13:51275108 C T 1.247986 -2.6964e-05
13:51294123 T G 0.186082 9.8376e-06
13:51297501 A C 0.071610 -1.3930e-05
13:51300278 C T 0.295757 1.5118e-05
13:51304950 G C 0.203415 -5.4558e-06
13:51307156 A G 1.013541 2.1601e-06
13:51308500 T C 0.153145 5.8657e-06
13:51309470 G A 0.126116 1.5793e-05
13:51310196 A G 0.055257 2.2861e-06
13:51320296 T C 0.032934 6.3259e-06
13:51321219 C A 0.020232 1.3636e-06
13:51332060 G A 0.022449 5.2702e-06
13:51335392 G A 0.907137 2.4293e-06
13:51337824 C A 0.034858 1.3936e-05
13:51340315 G A 0.886252 -1.2316e-05
13:51340647 C T 0.020882 1.3479e-07
13:51350078 A G 0.063087 -3.8729e-06
13:51353399 T C 0.106652 -8.5829e-06
13:51355243 C T 1.774072 1.5160e-05
13:51356435 T C 0.192365 2.9631e-06
13:51365968 A G 0.499488 -1.7855e-05
13:51366715 G C 0.088460 4.0578e-06
13:51367125 C T 1.175047 -6.5707e-05
13:51369374 A G 0.773004 -6.9675e-06
13:51372668 T C 0.084669 -1.6698e-05
13:51373970 C T 0.062179 1.4752e-05
13:51375138 T C 0.108553 -3.2124e-05
13:51391044 A G 0.052673 -2.0424e-05
13:51391361 C T 0.080396 1.5200e-05
13:51392964 A T 0.094780 -8.7499e-06
13:51396086 T C 0.104786 1.9516e-05
13:51401993 T G 1.083826 1.7744e-05
13:51415234 G C 0.400363 5.2462e-05
13:51420354 T C 0.084472 -2.9295e-05
13:51427145 A G 0.468683 5.0894e-05
13:51436370 G A 0.056383 1.2999e-05
13:51439460 G A 0.946701 -3.1859e-05
13:51443315 G A 1.286816 -1.0560e-05
13:51443869 C T 1.092203 1.7115e-05
13:51445934 T C 1.488140 -2.0966e-05
13:51448459 G A 0.192603 -2.8306e-05
13:51452067 G C 0.082116 3.9835e-06
13:51458641 A G 0.206315 1.3679e-05
13:51459328 G A 0.193331 -1.7984e-05
13:51459790 G A 0.402580 1.3526e-05
13:51461179 C T 0.048247 -6.0036e-06
13:51461472 A C 0.066956 -8.0664e-06
13:51464001 C T 0.309924 6.6077e-06
13:51477304 C T 0.057205 6.4173e-06
13:51484445 T C 1.208960 1.5405e-06
13:51485699 G A 0.153199 -3.7567e-06
13:51493831 T C 0.205863 -3.1969e-05
13:51507192 A G 0.028147 -4.1488e-06
13:51508967 G T 0.053092 -1.0888e-05
13:51547314 T G 0.025288 1.2179e-05
13:51548355 T C 0.345779 -1.5115e-05
13:51554103 G C 0.070913 9.3379e-06
13:51554836 C T 0.294853 6.5996e-06
13:51564256 G A 0.231943 -5.6334e-05
13:51565763 C T 0.069754 4.0045e-06
13:51565820 G A 0.103555 -2.7648e-05
13:51566205 G A 0.112548 -2.6520e-05
13:51569378 C T 0.815424 -5.1916e-06
13:51573708 C T 0.496381 2.1726e-06
13:51573994 C G 0.238719 9.6275e-06
13:51574216 T C 0.058674 -9.1883e-08
13:51575041 G A 0.353483 -7.8084e-06
13:51575480 T C 1.236957 9.6294e-06
13:51577097 T C 0.024370 2.1807e-05
13:51578112 A G 0.172674 -1.3082e-05
13:51579750 C T 0.278075 -3.7520e-07
13:51580114 G C 0.637351 3.4503e-06
13:51580494 G A 0.479837 -1.3114e-05
13:51586550 C T 0.145693 1.7934e-05
13:51590433 T C 0.287397 -6.1510e-07
13:51591805 C G 0.479293 -3.5171e-05
13:51593850 C T 0.311461 -2.3067e-06
13:51594741 G T 1.194531 -1.4860e-05
13:51597882 C A 0.100067 8.6428e-06
13:51598041 T C 0.530022 -1.8455e-05
13:51601460 G A 0.068612 1.8625e-05
13:51601616 C T 0.093631 -1.8554e-05
13:51602359 G C 0.069010 1.7685e-05
13:51603768 C T 1.140086 -2.3095e-05
13:51606882 A C 0.044551 -2.8306e-06
13:51609088 A C 0.616738 -1.9595e-05
13:51609403 A G 0.170974 -2.1522e-05
13:51611994 T C 0.082714 -2.7418e-05
13:51614329 C T 0.038010 4.3568e-06
13:51614384 T G 1.052449 -1.8704e-05
13:51624343 A G 0.046601 1.3153e-06
13:51624761 G T 0.054241 1.8694e-05
13:51625974 C T 0.569596 1.3769e-06
13:51631468 C T 0.172432 2.3824e-05
13:51632758 T C 0.052673 1.4087e-05
13:51636099 G A 0.046805 -1.0196e-05
13:51636410 A G 0.027321 -6.1181e-07
13:51639272 T C 0.421306 3.2450e-06
13:51642040 C T 0.468183 -1.7804e-05
13:51642208 T C 0.025407 -1.1637e-05
13:51642432 C T 0.068595 -2.2065e-05
13:51644890 G C 0.114013 1.6601e-05
13:51669858 T C 0.448729 -8.7110e-06
13:51675480 A C 0.355377 -4.3505e-07
13:51675740 C T 0.351025 -5.0228e-06
13:51679033 A G 0.143153 2.4707e-05
13:51685593 G A 1.915072 -2.4798e-05
13:51688503 C T 0.827993 -3.1469e-05
13:51692159 A G 1.602279 3.0045e-06
13:51693890 G A 0.074711 -3.2755e-05
13:51694185 T C 0.023724 7.9073e-06
13:51698639 C A 0.571653 5.2430e-06
13:51701547 C T 0.536356 -1.2077e-05
13:51710956 G A 0.259094 -2.9208e-05
13:51713590 C G 1.170960 -1.2711e-05
13:51723601 G A 0.748209 3.8745e-06
13:51724664 C T 1.463603 -9.9331e-05
13:51724935 C T 1.019529 3.1098e-04
13:51725626 C T 0.095450 2.6352e-06
13:51728207 T C 0.660361 5.9417e-06
13:51730463 T C 0.538481 3.9382e-05
13:51731672 T C 1.349274 -1.3821e-05
13:51732944 T C 1.794433 1.9066e-05
13:51736083 A G 0.373375 -3.6090e-05
13:51738229 C T 0.037146 -1.2777e-05
13:51739559 T G 0.033349 5.9303e-07
13:51742773 A T 0.201705 -2.8689e-06
13:51750376 A G 0.023622 -6.9460e-06
13:51754873 G A 0.114815 -3.1504e-05
13:51756276 C T 0.038282 -6.0969e-06
13:51757730 G C 0.287115 9.0265e-06
13:51763821 G A 0.080113 8.5766e-06
13:51766756 C T 0.076316 1.5182e-06
13:51768776 T C 1.546457 -4.6618e-06
13:51769573 G A 0.057437 -2.3892e-05
13:51790711 A G 0.270854 1.2124e-05
13:51799602 C T 1.049012 -5.5636e-06
13:51799802 G A 0.121013 3.4385e-06
13:51808360 C T 0.216834 1.8435e-05
13:51811500 G A 0.937025 3.4299e-05
13:51816458 A C 0.078298 -1.3232e-05
13:51820344 T C 1.301340 9.9795e-08
13:51822189 A C 1.791829 1.0392e-05
13:51823261 G A 0.065331 -7.5145e-06
13:51825548 C T 0.232449 2.0079e-05
13:51826044 C G 0.123012 -4.3953e-06
13:51827606 A G 0.702733 -2.5042e-06
13:51832330 G A 0.047203 -1.2705e-05
13:51835485 A G 1.025601 1.5966e-05
13:51839210 T C 1.632952 1.2392e-05
13:51841988 A G 0.090398 -4.0462e-06
13:51843346 C T 0.035766 -1.8560e-05
13:51846066 C T 0.158493 3.4168e-06
13:51850880 C T 0.195252 -9.1302e-07
13:51852035 A G 0.176502 4.9810e-05
13:51858706 C T 0.088253 1.4397e-05
13:51860643 T C 0.646588 -1.9865e-05
13:51861928 A G 0.167190 -2.8057e-05
13:51865493 T G 0.063556 4.2564e-05
13:51867476 A T 0.327804 1.8046e-06
13:51882372 A G 0.621311 -2.0586e-05
13:51885786 T C 0.053245 2.2963e-05
13:51888948 C A 0.411929 -7.6898e-06
13:51892490 T C 0.225364 -1.5345e-06
13:51893254 T C 0.059949 -1.0565e-05
13:51895610 A G 1.033798 -3.2477e-05
13:51896319 T C 0.362659 1.3616e-06
13:51902440 G A 0.060007 -3.4654e-06
13:51909187 C T 0.302183 -2.1770e-05
13:51912196 T C 0.030609 7.6136e-06
13:51918558 A G 0.051439 -1.2230e-05
13:51929787 C T 0.450568 4.4117e-05
13:51937090 G A 0.271313 2.1748e-05
13:51945061 C T 0.051800 6.8951e-06
13:51945944 A G 0.057817 1.1154e-05
13:51977141 A G 0.089347 -2.2851e-05
13:51989904 A G 0.044306 -8.9710e-06
13:51997199 T C 0.051558 -1.5692e-05
13:52008238 C T 1.825521 -2.0812e-05
13:52029167 G A 0.047744 4.7649e-05
13:52033900 T C 0.088395 -2.0786e-05
13:52036017 G T 0.351239 2.4287e-07
13:52049912 T C 0.026886 3.9112e-06
13:52053314 G A 0.107819 2.2786e-05
13:52062545 G A 0.039754 -7.8334e-06
13:52068626 A G 0.056073 -7.4285e-06
13:52069594 C T 0.485216 1.6813e-05
13:52073538 A C 0.156453 -2.5805e-05
13:52074862 C T 0.046731 -1.6808e-06
13:52076193 G C 0.093832 1.2932e-05
13:52077517 C T 0.132144 -2.6630e-05
13:52080679 A G 1.001040 1.5924e-05
13:52080700 G A 0.135371 9.3291e-07
13:52090383 G A 1.567413 6.4468e-06
13:52092861 C T 0.061210 -3.4888e-05
13:52093172 T C 0.039261 -1.0582e-06
13:52094811 C T 0.868940 2.7727e-05
13:52095585 T C 0.142714 -2.8264e-05
13:52111272 C T 0.176243 6.1719e-06
13:52113111 T C 0.027953 9.4782e-07
13:52153137 G A 0.136714 2.3441e-05
13:52162408 C T 0.028229 -7.5689e-06
13:52175923 T C 0.069319 -1.3850e-05
13:52176195 C A 0.155365 -4.1876e-05
13:52199190 G A 0.170926 -1.6378e-05
13:52223489 A C 0.070774 2.0146e-05
13:52242876 C A 0.027977 -3.6799e-07
13:52253655 T G 0.183390 -4.4831e-05
13:52277067 T G 0.026461 4.9256e-07
13:52295330 G A 0.056791 3.1574e-05
13:52303809 A G 0.050858 6.2694e-06
13:52310518 T G 0.037000 4.3222e-06
13:52311256 T C 0.045615 -9.7804e-07
13:52313822 T G 0.072709 -3.7482e-06
13:52318522 G A 0.114390 -5.1532e-06
13:52320760 C A 0.028864 -4.3078e-07
13:52329758 T C 0.156521 1.0608e-05
13:52332329 T C 0.026651 -5.2146e-06
13:52335765 T C 0.351079 3.1278e-06
13:52338555 T G 0.043657 -2.0243e-05
13:52339050 G A 0.503803 1.1735e-05
13:52343391 T C 0.151714 1.3319e-05
13:52352132 C T 1.493624 -4.2794e-07
13:52363411 C A 0.032978 1.0697e-05
13:52365354 T G 0.231079 2.4384e-06
13:52376583 A G 0.256054 -3.3220e-05
13:52386280 A C 0.073565 -9.2785e-06
13:52389176 C G 0.023115 -3.7654e-06
13:52389347 T C 1.496360 1.4624e-05
13:52389743 A G 0.443150 1.7783e-05
13:52390603 T C 0.889608 -6.0913e-07
13:52392161 G A 1.533269 1.4887e-05
13:52392273 C T 0.098401 2.5021e-06
13:52393117 G A 0.330551 -5.8976e-06
13:52401889 C T 0.264197 -7.6937e-05
13:52402022 C T 0.272713 3.3940e-05
13:52403272 A G 1.729857 -7.8986e-06
13:52407463 G A 0.095654 -1.8955e-05
13:52410120 C T 0.563918 2.2846e-05
13:52410511 A G 0.218836 -5.0237e-05
13:52411826 G A 0.025267 1.3301e-05
13:52412311 A G 0.198019 -1.1770e-05
13:52416567 A G 0.915297 8.7150e-06
13:52416912 G T 0.443707 1.7162e-05
13:52417538 C T 0.225231 2.0771e-05
13:52418801 T C 0.045286 -3.2207e-06
13:52420050 C T 0.083000 1.4651e-05
13:52423968 G A 0.058304 -7.2323e-06
13:52426096 T C 1.623405 1.7798e-05
13:52429197 G A 0.204142 -1.1828e-05
13:52438904 G A 0.067174 3.2676e-06
13:52440130 G A 0.670190 -2.2209e-05
13:52448176 A G 0.036405 -1.0053e-05
13:52448966 T C 0.144054 9.5923e-06
13:52449347 A G 1.124933 2.7914e-05
13:52455170 C T 0.645813 -2.2321e-05
13:52459777 C T 1.900749 3.2776e-05
13:52467444 C T 0.071515 6.3518e-06
13:52470485 A C 0.268022 -4.0608e-05
13:52472868 A C 0.265336 -4.5396e-05
13:52474711 A G 0.063169 3.1311e-05
13:52477074 A C 0.364101 8.8412e-06
13:52485401 C T 0.264085 2.7774e-05
13:52495201 C T 0.943009 -1.6275e-05
13:52495278 G A 0.247279 -2.3698e-05
13:52498578 C G 0.098612 2.5257e-06
13:52499146 A G 0.056087 -3.2199e-05
13:52507720 T C 0.954272 -1.5008e-06
13:52508979 T C 0.024227 2.1875e-05
13:52516230 C T 1.451027 3.7731e-05
13:52517528 G A 0.469818 -2.4700e-05
13:52520435 T C 0.084350 -5.5831e-06
13:52523808 T C 1.176532 2.0963e-06
13:52524488 C T 1.157374 5.9772e-06
13:52540786 T C 0.112908 1.3950e-05
13:52544805 G C 0.985286 1.0473e-05
13:52548140 C A 1.000615 1.4495e-05
13:52549610 A G 0.062567 4.8898e-06
13:52568836 A C 0.035634 1.7338e-05
13:52577849 G A 0.033094 8.4191e-06
13:52584112 C T 0.050042 5.6732e-06
13:52586752 A G 0.093152 6.1485e-06
13:52586922 C T 0.134381 -3.5657e-05
13:52594618 G A 0.022826 -1.1658e-05
13:52598189 G A 0.023061 -1.3920e-05
13:52603194 T G 1.412177 3.0687e-05
13:52603241 G A 0.241061 1.9681e-05
13:52603775 T C 1.410974 3.1887e-05
13:52603896 A G 0.238379 -1.9757e-06
13:52618797 C T 1.172082 9.7520e-06
13:52625241 G A 0.026158 -1.7617e-05
13:52625820 T C 0.022493 1.2381e-05
13:52634804 T C 0.041590 2.2770e-06
13:52643457 A C 0.069533 -6.9044e-06
13:52645063 T C 0.099754 1.6263e-05
13:52646025 G A 0.030697 1.2227e-05
13:52660472 A G 0.030473 1.2213e-06
13:52676275 G T 0.233894 2.7078e-05
13:52685097 G A 1.855355 4.2151e-05
13:52693868 T C 1.089949 5.6437e-06
13:52709938 C A 0.768904 3.7724e-06
13:52711942 T C 0.043348 4.3538e-06
13:52715168 A T 0.023078 -1.0916e-05
13:52719214 G A 1.374052 6.8741e-07
13:52722798 A C 1.192226 1.2836e-06
13:52722871 T C 0.031013 -3.4876e-06
13:52724702 T C 0.041168 1.0789e-05
13:52725012 T C 0.025458 -1.3878e-05
13:52734151 A T 1.299490 -6.1050e-06
13:52734428 C T 0.089058 9.6431e-06
13:52779098 C T 0.023194 -1.1313e-05
13:52785779 G A 0.127266 7.3511e-06
13:52786741 T C 0.233337 2.4323e-07
13:52791751 T C 1.187847 1.6267e-05
13:52792819 C A 0.123220 1.4903e-06
13:52883003 A G 1.896686 -5.9057e-06
13:52890967 T C 0.071457 -1.4992e-05
13:52918203 T C 0.066756 2.5426e-07
13:52921416 T C 0.052004 7.0355e-07
13:52924249 C T 0.123138 3.5686e-06
13:52950987 C A 0.061210 -1.5118e-05
13:52951802 C T 0.099411 1.0654e-05
13:52971517 T C 0.055251 -3.6582e-05
13:52971718 C G 0.099880 8.2376e-06
13:52983954 G T 0.045884 2.4903e-05
13:52983981 G A 1.123016 1.7109e-05
13:52987994 T C 0.028137 -9.8542e-06
13:52989690 G A 0.029235 1.5571e-05
13:53003907 G A 0.482941 2.5844e-05
13:53018992 T A 0.023517 -1.2586e-05
13:53020670 C A 0.101719 -4.4435e-06
13:53023948 A G 0.098000 1.1962e-05
13:53036398 G A 1.235648 -1.2506e-06
13:53039547 T C 0.022803 1.0248e-05
13:53046836 T C 1.110358 1.1855e-06
13:53055526 A G 0.073052 -5.0570e-06
13:53156349 T C 0.101634 1.1570e-05
13:53162994 C A 0.136707 1.4761e-05
13:53171015 G A 0.031224 1.4277e-05
13:53171317 T C 0.830553 1.2166e-05
13:53179115 C T 0.219510 1.1093e-05
13:53183862 T G 0.121612 4.7388e-06
13:53198746 G A 0.037017 -9.7420e-06
13:53218248 A G 0.102202 1.0110e-05
13:53228242 G A 0.102892 1.0969e-05
13:53231255 A G 1.064763 -1.5392e-05
13:53238765 C A 0.094379 7.3003e-06
13:53249997 C T 0.131101 -6.0472e-06
13:53275523 A G 0.022748 7.9639e-06
13:53279758 A G 0.077003 9.0168e-06
13:53286225 T C 0.075000 2.9343e-05
13:53286950 T C 0.160914 -5.7691e-05
13:53299145 A G 0.091476 -8.6394e-06
13:53299622 C A 0.099210 1.0133e-05
13:53302738 C T 0.123920 -6.2181e-06
13:53309144 C A 0.082211 4.8906e-06
13:53309889 T C 0.714388 1.1948e-05
13:53314278 T G 0.969085 5.2424e-06
13:53316284 G T 0.670486 7.0481e-06
13:53319296 T C 0.026692 1.3842e-05
13:53319858 A G 0.387328 2.2545e-06
13:53323445 C A 0.089378 9.2483e-07
13:53325371 T C 0.298460 -2.3833e-06
13:53334244 G A 1.147478 7.6482e-06
13:53336663 G T 0.799608 -8.2348e-06
13:53336874 A G 0.087851 9.1143e-07
13:53337632 T C 0.079032 -2.8762e-06
13:53339622 C G 0.271925 -2.4805e-05
13:53339742 T C 0.214801 -2.0965e-05
13:53340133 T C 0.704824 -4.2968e-06
13:53345097 G A 0.520159 -6.9192e-06
13:53346734 T C 0.086539 -6.9374e-06
13:53347292 C T 0.581465 1.6120e-05
13:53349888 A G 1.639364 2.3123e-05
13:53352419 C T 0.154372 -4.0378e-05
13:53352574 G A 0.040417 -1.8541e-06
13:53354375 C A 0.077594 3.6946e-06
13:53357830 G A 1.121183 3.1323e-05
13:53366573 A G 1.586109 2.7507e-05
13:53366885 C A 1.493743 2.9505e-05
13:53367458 A G 1.003682 -5.9464e-06
13:53368478 T C 0.138638 -1.1303e-05
13:53368979 T C 0.053802 1.9299e-06
13:53369656 G A 0.600752 -2.0590e-05
13:53375425 G T 0.220003 3.4636e-05
13:53376609 G A 0.424485 -1.2684e-05
13:53379213 T C 0.025842 -1.7981e-05
13:53379379 A G 0.087324 -8.4797e-06
13:53383640 A G 0.208430 -1.3269e-05
13:53387401 C T 0.062570 2.0914e-05
13:53387506 C T 0.410236 5.8104e-06
13:53394421 A G 0.325530 1.9160e-05
13:53398068 A G 0.209813 -1.3726e-05
13:53402385 G T 1.355598 1.3412e-05
13:53405951 G A 0.199859 6.7072e-05
13:53408404 G T 1.260943 -4.5940e-05
13:53410632 C T 0.085159 -3.9702e-06
13:53412517 A C 1.135830 -7.1962e-05
13:53412714 C T 0.056134 -2.4198e-05
13:53413435 A G 0.377554 -2.4617e-06
13:53416686 T C 0.057093 6.6252e-06
13:53420886 A G 0.098666 1.2162e-05
13:53423105 A G 0.254881 1.2423e-05
13:53431683 T C 0.068925 -3.7246e-05
13:53436644 C T 0.049481 2.8545e-07
13:53443402 T C 1.473384 -9.3106e-06
13:53444512 G A 1.573594 -2.2357e-06
13:53446440 C A 0.060513 1.1477e-05
13:53454086 T C 0.059228 -1.0821e-05
13:53463250 T C 0.070101 1.5981e-05
13:53476235 C A 0.031727 -3.3981e-06
13:53477984 C G 0.058293 8.1216e-06
13:53478275 A C 1.630704 2.0444e-06
13:53478816 T C 0.034950 -5.4577e-06
13:53482543 G A 0.242989 -7.1407e-06
13:53484515 G A 0.092992 1.3842e-05
13:53485771 A G 1.240578 -3.7073e-06
13:53494064 A C 0.021300 1.5128e-05
13:53494694 A G 1.667494 6.5253e-06
13:53495269 G A 1.357736 3.5845e-06
13:53500309 A G 0.975137 1.1402e-05
13:53505303 T C 0.077900 -1.7018e-05
13:53507753 T C 0.082551 9.2479e-06
13:53507974 T C 0.064019 1.1277e-05
13:53509424 G A 0.112419 2.1136e-05
13:53510729 C T 1.557690 2.0987e-05
13:53511030 C T 0.139444 -9.8333e-06
13:53513100 C A 1.107023 2.0795e-05
13:53513123 A T 0.073763 -2.9888e-06
13:53514441 A G 0.215063 -1.2789e-05
13:53515719 A G 0.059871 2.7655e-05
13:53516614 C A 1.068731 -1.0532e-05
13:53517884 C A 0.110912 -1.6280e-05
13:53519447 C T 0.555980 -9.0042e-06
13:53519628 G A 0.127541 -6.2182e-06
13:53524711 C T 0.058834 2.7112e-05
13:53526232 C A 0.074878 -4.2354e-06
13:53536941 C T 0.845736 -1.8109e-05
13:53540858 T C 0.597509 5.5019e-06
13:53541303 G A 0.629008 -1.0823e-06
13:53545434 T G 0.125810 -2.0014e-05
13:53552053 A C 0.020637 -7.7297e-06
13:53552879 C T 1.903306 4.3247e-06
13:53554529 A G 1.374473 3.8886e-06
13:53554824 T C 1.401730 2.6146e-06
13:53584952 G C 0.294952 9.4142e-07
13:53586746 C T 1.738251 5.7168e-06
13:53589635 G C 0.876348 -4.6997e-06
13:53596686 G A 0.894633 -3.2126e-05
13:53597205 C A 0.303053 -4.1393e-06
13:53597410 A C 0.296628 1.2503e-05
13:53602122 C T 1.485923 -2.2679e-05
13:53603077 C T 0.057321 -8.4006e-06
13:53608888 T G 1.240099 -2.7428e-05
13:53610077 G T 0.978462 -3.5145e-05
13:53610570 G A 0.811017 -4.0125e-05
13:53611650 C T 0.091469 -9.2428e-06
13:53613990 A G 0.794348 -1.9285e-05
13:53616981 A G 0.038183 -8.3397e-06
13:53617309 T C 0.031244 7.9102e-07
13:53617649 A G 0.056281 -3.3031e-06
13:53617917 T C 0.020124 2.3528e-05
13:53621196 T C 0.344630 -5.2659e-05
13:53625421 T C 0.108890 4.0532e-06
13:53628524 G A 0.643743 6.0630e-06
13:53644011 T C 0.233374 1.6624e-05
13:53646206 A G 0.030874 1.9062e-05
13:53651675 A G 0.032424 2.7636e-06
13:53661934 C T 0.142395 -1.2140e-06
13:53678688 T C 0.094794 1.0224e-05
13:53688022 T G 0.026236 -1.7560e-05
13:53698322 G A 0.045473 9.4808e-06
13:53735903 A G 0.049920 -1.0767e-05
13:53742202 G A 0.097660 9.5532e-06
13:53759006 T C 1.063692 -3.4866e-05
13:53772561 G A 0.048468 -1.1579e-05
13:53779757 G T 0.276827 1.7787e-05
13:53790059 T C 0.056080 3.2063e-06
13:53802979 T C 0.072297 -2.2731e-05
13:53803308 C T 1.133181 -3.6860e-05
13:53811300 A C 0.020215 -1.7351e-05
13:53812390 A G 1.182519 -4.4586e-05
13:53822581 G A 0.092241 -4.4280e-06
13:53836958 A G 0.151272 9.2649e-05
13:53838022 T C 0.097558 -8.1315e-06
13:53840901 C T 0.134698 -8.9721e-06
13:53854930 T C 0.033203 -1.0407e-05
13:53859017 T C 0.658454 8.0887e-05
13:53868445 T C 0.038047 -2.0695e-05
13:53869773 G A 0.045646 7.1440e-06
13:53873343 C G 0.246701 1.1796e-05
13:53877951 T C 1.967698 4.8779e-06
13:53881665 A G 1.089551 -4.2587e-05
13:53881911 C T 1.891852 -2.1675e-06
13:53892374 T C 0.091771 -6.8763e-06
13:53900807 A G 0.026321 -1.4357e-05
13:53906017 A G 0.615973 3.0162e-05
13:53913309 C T 0.056604 -3.0444e-05
13:53913632 T C 0.041896 1.0778e-07
13:53937722 T C 0.102647 8.1105e-06
13:53938770 A G 1.592609 -3.5749e-07
13:53944152 T C 0.188792 7.0767e-06
13:53950799 T G 0.124134 -4.5902e-05
13:53968091 C T 0.240153 1.4601e-05
13:53970021 A G 0.038908 -8.2987e-06
13:53978628 C T 0.347917 4.9803e-07
13:53995255 T C 0.036402 3.7718e-06
13:54004477 T C 0.057950 1.0036e-05
13:54015295 C T 0.204397 1.2531e-05
13:54015503 C T 0.032907 -2.6772e-06
13:54048228 C G 0.029130 -1.9071e-05
13:54050110 A G 0.060452 5.3083e-05
13:54051624 T C 0.165568 -1.1440e-06
13:54053152 G A 0.100832 7.6801e-08
13:54056263 A G 0.098204 3.1263e-06
13:54060881 C T 0.424458 -5.9731e-06
13:54060972 T C 1.137173 7.9818e-07
13:54064981 A G 0.254756 -2.0941e-05
13:54072436 A G 0.783360 -2.4090e-05
13:54079334 T C 0.306990 1.8046e-05
13:54079836 T C 1.095229 -7.2202e-06
13:54083483 T G 0.252974 1.4686e-05
13:54083572 A G 0.030649 4.7772e-06
13:54087709 C T 1.833613 -2.3226e-05
13:54096316 C T 0.024401 -1.2784e-05
13:54119324 T C 0.851302 -5.1209e-06
13:54130368 T C 0.166534 -2.8580e-05
13:54149901 G A 0.685438 2.9271e-05
13:54152079 G A 0.260012 1.3185e-05
13:54153393 G A 0.028331 8.0935e-06
13:54177189 G A 1.000741 -3.4753e-05
13:54185412 T C 0.074466 4.3116e-06
13:54192371 G A 1.158694 -1.1579e-05
13:54197602 G A 0.061625 8.0379e-06
13:54212610 T C 0.081718 -3.1018e-06
13:54224556 C T 0.032241 1.1789e-05
13:54245972 G T 0.343110 2.8836e-05
13:54257505 A G 0.038867 1.0482e-05
13:54262705 G A 0.030942 1.5660e-05
13:54264681 G T 0.036093 9.8636e-06
13:54272104 C T 1.480619 -1.6262e-05
13:54274212 A G 0.119902 1.0666e-05
13:54282078 T C 0.117688 -3.1573e-05
13:54302386 C T 0.026940 1.4623e-05
13:54316099 T C 0.037466 -1.4631e-05
13:54348663 A G 0.026056 9.0896e-06
13:54355589 T C 0.298521 4.6650e-06
13:54362127 G A 0.038639 8.7465e-06
13:54362592 G A 0.218564 1.3134e-05
13:54379382 A G 0.024639 1.4681e-05
13:54381248 T C 1.286612 -1.8793e-05
13:54382214 A G 0.311723 -4.1463e-06
13:54388013 C A 0.038234 -1.6697e-05
13:54398313 C T 0.054424 2.9241e-05
13:54424593 T C 0.303288 9.7155e-06
13:54429818 T C 0.320471 -1.2118e-05
13:54435237 T C 1.273186 -1.8932e-05
13:54435346 A G 0.042729 8.9006e-06
13:54435892 A G 0.479868 1.4243e-05
13:54441206 T G 0.126235 -1.6928e-05
13:54441422 G A 0.101451 3.4688e-05
13:54446928 T C 0.022527 1.0291e-05
13:54486173 G A 0.260239 2.9627e-05
13:54491083 C G 1.130846 -9.4811e-07
13:54491226 C T 0.046476 4.3651e-06
13:54508945 G A 0.389116 4.7431e-05
13:54529941 A G 0.290097 1.0835e-06
13:54536480 C A 0.280040 -9.3211e-07
13:54546573 G A 0.318087 1.1490e-05
13:54556598 C T 0.089922 -6.6821e-06
13:54557444 A C 1.424651 5.2707e-06
13:54557867 G C 0.094311 -1.4271e-05
13:54569011 A C 0.135908 -5.7313e-05
13:54575013 G A 0.959297 -1.9669e-05
13:54575712 A G 0.383282 3.1226e-05
13:54577164 A C 0.220489 -3.5810e-05
13:54578102 C T 0.037816 -1.0511e-05
13:54579296 T C 0.027749 1.6042e-05
13:54586744 G T 0.887877 -2.5625e-05
13:54591608 G A 1.611509 -1.8977e-05
13:54593011 A G 0.037942 4.6444e-06
13:54604128 G T 0.351191 1.4456e-05
13:54615729 T C 0.331802 1.7714e-05
13:54615759 T G 0.065266 -5.4271e-06
13:54634009 G C 0.127347 -2.1712e-06
13:54642551 C G 0.411508 -1.7601e-05
13:54652512 G A 0.026325 -4.0772e-06
13:54655027 G C 0.044857 5.7929e-06
13:54655267 T G 0.129414 1.1170e-06
13:54658114 T C 1.429700 -4.9837e-05
13:54658696 T G 0.204975 8.1771e-06
13:54666065 C T 0.629477 -2.7207e-05
13:54666780 G A 0.235754 -6.3298e-06
13:54672835 T C 0.275120 -1.6658e-05
13:54683409 A G 0.083493 2.4171e-05
13:54683637 T G 0.087008 -8.4395e-06
13:54685540 G C 1.875985 2.3814e-06
13:54688473 A G 0.048060 1.6282e-05
13:54690204 A G 0.543098 4.6580e-06
13:54692032 C T 0.066606 2.5485e-05
13:54707514 A C 0.181564 -9.7780e-06
13:54732116 A G 0.182258 -1.2548e-06
13:54751634 G A 1.060075 1.0042e-05
13:54757411 A G 1.605923 6.5370e-06
13:54760033 G T 0.202058 3.5238e-05
13:54771971 G A 0.030054 -2.5830e-05
13:54772472 A G 0.043701 1.3266e-05
13:54781617 T C 0.137509 -4.7906e-05
13:54813965 G C 0.053132 -1.7849e-06
13:54814647 G T 0.028796 -1.2454e-05
13:54815562 A G 1.105949 1.0922e-05
13:54828984 G A 0.165500 4.6833e-05
13:54829516 C T 1.692986 -1.7016e-05
13:54831575 C T 0.049501 1.1003e-06
13:54832320 A C 0.158860 -1.2136e-05
13:54845602 G A 0.038333 -5.6114e-06
13:54849393 G A 0.035368 -1.2148e-05
13:54849970 A G 0.162719 2.7988e-05
13:54852266 G A 0.476781 2.7663e-06
13:54875698 A G 1.742304 1.1473e-05
13:54876019 A G 0.141919 -2.2618e-07
13:54876852 G A 0.874944 -4.1485e-06
13:54878887 A G 1.005994 -9.7552e-06
13:54883301 G T 0.711668 -2.5075e-05
13:54885744 T C 0.968650 -1.6968e-05
13:54889350 A G 0.043144 -6.1393e-06
13:54903593 C A 0.619118 1.7589e-05
13:54904230 C T 1.575848 1.4744e-06
13:54909286 A G 0.206328 -1.1710e-05
13:54911164 C T 0.045853 -5.6028e-06
13:54913794 A G 0.086209 1.6456e-05
13:54915506 A G 1.222685 2.0862e-05
13:54917256 T C 0.024894 -1.0153e-05
13:54924510 C A 1.953439 3.6384e-06
13:54927758 C T 0.377540 -1.4371e-05
13:54931404 C T 0.030286 2.2231e-06
13:54934363 T G 0.417491 -5.7857e-06
13:54947755 C G 0.435334 -1.0600e-05
13:54948660 T G 0.064314 -1.1314e-05
13:54950686 A G 0.090728 1.4004e-06
13:54952047 A G 0.031989 2.8652e-06
13:54962330 T C 0.029466 -1.9493e-05
13:54977192 A G 0.087192 -2.5723e-05
13:54979759 A G 0.389507 -3.9325e-06
13:54995769 C T 0.466741 -2.5030e-06
13:54998568 A C 0.114550 4.6656e-06
13:55000405 A G 0.532232 1.2335e-05
13:55007859 A G 0.034644 -1.6224e-05
13:55013784 A C 0.702084 -1.3199e-05
13:55032993 G T 0.028463 6.6843e-06
13:55033344 T C 0.712351 -1.3605e-05
13:55039039 C A 0.024914 -6.4015e-06
13:55042868 A G 0.087590 -2.2868e-05
13:55047248 A G 0.993894 -1.0433e-05
13:55048134 A C 0.467625 -6.5472e-06
13:55054490 A G 0.030180 1.1302e-05
13:55058746 A G 0.081623 1.4090e-05
13:55064325 T C 0.064906 -9.9216e-06
13:55066136 T C 0.025230 -1.5133e-05
13:55074728 A G 0.024975 8.2214e-06
13:55083287 T C 0.730537 -4.6538e-06
13:55084686 A G 0.021633 -6.7753e-06
13:55090218 C A 0.315065 2.4856e-05
13:55103187 A G 0.094488 -3.6819e-06
13:55106765 C T 0.083748 -3.0462e-06
13:55109627 G A 0.046635 -2.2124e-05
13:55113283 G T 0.142684 -4.6007e-05
13:55114097 G A 0.039428 7.7635e-06
13:55123829 G A 1.615857 -1.8286e-05
13:55129468 G A 0.157092 -1.0219e-05
13:55132519 C A 0.091567 3.2711e-05
13:55133037 G A 0.046255 -2.1921e-05
13:55139597 A G 0.405619 2.5344e-05
13:55141806 C T 0.058008 -1.2829e-05
13:55143185 T C 0.045908 6.3200e-06
13:55147817 T C 0.194970 -1.4443e-05
13:55155768 G A 0.130648 -2.2095e-05
13:55156595 T C 0.039819 2.6028e-05
13:55159898 A G 0.032462 -2.5188e-06
13:55160268 G A 0.983055 -1.9535e-05
13:55170127 A G 0.032186 4.9032e-06
13:55178656 C T 1.964693 3.2409e-05
13:55182823 C T 0.350998 -6.6636e-06
13:55191225 A C 1.696545 -1.9018e-05
13:55205184 A G 0.052633 -3.0777e-07
13:55208481 G A 0.089205 1.1033e-05
13:55210555 A G 0.069129 3.1180e-05
13:55210945 G A 0.106248 -6.2136e-06
13:55229646 G A 0.033169 1.8257e-06
13:55243102 A G 1.380580 -2.4567e-05
13:55248783 C T 0.057889 1.5912e-05
13:55252801 C T 0.934866 -1.3515e-05
13:55263651 T G 0.083843 -1.3234e-05
13:55267458 A G 0.928220 -1.7657e-05
13:55267712 T C 0.048036 9.6289e-06
13:55269433 A G 0.048345 -2.1367e-05
13:55275108 C T 1.978156 1.4989e-05
13:55281775 A G 0.127398 -1.1003e-05
13:55282645 G A 0.365641 -3.6874e-06
13:55323796 A G 0.024414 1.8239e-06
13:55328371 A G 1.306470 -1.9612e-05
13:55330424 T C 0.065603 -6.5820e-06
13:55342798 G A 0.048315 -6.8852e-06
13:55375137 T G 0.232575 1.8799e-05
13:55379320 T C 0.045694 -4.5743e-06
13:55435878 G A 0.100778 1.3592e-05
13:55457226 T C 0.025900 -4.9171e-06
13:55457627 A G 1.891240 9.4336e-07
13:55459364 T C 1.313355 -1.1093e-05
13:55473694 T C 1.625544 -7.9480e-06
13:55478968 T C 0.105928 -3.7135e-06
13:55484898 A C 0.066769 -1.6663e-05
13:55487552 T C 1.733797 -4.9261e-06
13:55514903 A G 0.225660 -1.2309e-05
13:55529265 A C 0.044140 1.8567e-06
13:55543465 C A 0.232830 -9.7010e-06
13:55558736 T G 0.193324 -5.0926e-07
13:55562389 G A 0.080997 -2.3763e-05
13:55566466 C T 0.233632 -3.1493e-07
13:55570742 A G 0.039316 -2.9119e-06
13:55572761 G A 0.181183 -1.6711e-05
13:55574567 A G 1.054251 -3.4683e-05
13:55575383 C T 1.278833 -3.2982e-05
13:55581949 T C 1.384530 -1.4306e-05
13:55591791 C T 0.264860 1.0315e-05
13:55591952 C T 0.161811 1.0824e-05
13:55602303 G A 0.715129 9.5108e-06
13:55602411 C T 0.096994 -6.5055e-06
13:55605762 T C 0.499883 -6.5752e-06
13:55610682 G A 1.786073 -2.3333e-06
13:55611462 T G 0.145478 -3.7716e-06
13:55611511 T C 0.156082 1.4259e-06
13:55615010 A C 0.043042 4.8477e-06
13:55617534 T C 0.393815 -1.1772e-05
13:55627451 G A 0.674736 6.9969e-06
13:55640602 G A 0.021371 -4.2340e-06
13:55645514 A C 0.055441 -2.1068e-05
13:55651598 T C 0.059120 5.1461e-06
13:55652729 A C 0.104405 -3.1248e-06
13:55669606 T A 0.199148 1.5370e-05
13:55675265 G A 0.281988 -1.9287e-05
13:55675692 C T 0.020885 1.9463e-05
13:55677885 T C 0.585456 -3.6323e-06
13:55678936 A G 0.179966 1.7435e-05
13:55693855 T C 0.073032 2.5258e-06
13:55695116 T C 0.096382 2.2991e-06
13:55724608 C A 0.049556 9.0336e-06
13:55729492 A G 0.023993 2.3044e-05
13:55731925 G T 0.401063 1.5904e-05
13:55738471 G A 0.028793 2.2332e-05
13:55752702 G A 1.108560 -1.5960e-05
13:55768595 G A 0.038466 7.3865e-07
13:55774757 G A 0.117685 -2.6532e-05
13:55778669 C T 1.886874 -1.2747e-05
13:55797849 C T 0.045343 6.3996e-06
13:55802258 G A 0.050987 -8.2375e-06
13:55810634 A C 0.096881 5.7923e-06
13:55812855 T G 0.575988 -5.7039e-05
13:55826792 A G 0.149579 -3.0162e-05
13:55829339 T G 0.036178 -7.6708e-06
13:55832079 G A 0.132617 9.7101e-06
13:55837108 A G 0.046391 -5.1472e-06
13:55838180 A G 0.066035 -4.1793e-07
13:55846423 T C 0.711103 -3.9065e-05
13:55854704 G A 1.603458 -2.0997e-05
13:55864462 A C 0.046802 -2.4132e-05
13:55876728 C G 0.046357 -3.4009e-06
13:55881777 T C 0.050222 -1.4326e-05
13:55908607 C T 0.025641 -4.1034e-06
13:55935703 C T 0.047686 -1.9382e-05
13:55937194 A C 1.464831 -2.7548e-05
13:55938645 G C 0.058287 3.9291e-06
13:55939400 G T 0.036048 1.4151e-05
13:55958772 A G 0.134256 6.4948e-06
13:55968795 G A 1.598580 -2.2104e-05
13:55968888 G A 0.661330 4.6080e-06
13:55971490 C A 0.033240 1.8901e-05
13:55974325 C T 0.118191 7.1671e-06
13:55997333 A G 0.070098 -2.3998e-05
13:56007766 A G 0.048923 1.6358e-06
13:56023974 A G 0.048328 -3.2272e-05
13:56032652 T C 0.054142 6.3855e-06
13:56036272 G A 0.348278 -2.6841e-05
13:56045406 C T 0.028813 -3.1498e-06
13:56063206 C T 0.042083 5.6085e-06
13:56065451 A G 0.071808 9.5652e-06
13:56082793 G A 0.068357 1.2695e-05
13:56098809 C G 0.046306 3.1810e-06
13:56104677 A G 0.111201 1.8920e-05
13:56108437 G T 0.172143 2.4693e-05
13:56115901 C T 0.094467 1.1817e-06
13:56135112 G A 1.458854 -3.1169e-05
13:56137976 T G 0.031057 -1.1614e-05
13:56147008 G A 0.601731 5.5296e-06
13:56158694 C T 0.098109 -7.3810e-06
13:56171847 A G 0.136452 3.9594e-06
13:56182151 A G 0.021021 8.3691e-07
13:56185416 C T 0.117284 -2.8176e-05
13:56188145 A G 0.036650 1.0547e-05
13:56188529 T C 0.486698 -1.9468e-05
13:56191249 A G 0.063230 1.7830e-05
13:56212569 T C 0.523420 3.5246e-05
13:56214083 T C 0.030867 -9.8055e-06
13:56223009 G A 0.095549 1.4480e-06
13:56223275 C T 0.109668 6.2319e-06
13:56228922 T C 0.082119 -1.5491e-05
13:56235489 T C 0.137564 6.7757e-06
13:56243814 A G 0.044028 -2.1141e-06
13:56245082 T C 0.092655 4.6079e-07
13:56246710 G T 0.396338 -2.4856e-05
13:56250005 G A 1.476818 -2.9603e-05
13:56252083 A G 0.088331 -3.2602e-05
13:56255082 A G 0.100050 2.2551e-06
13:56263591 C T 0.037847 7.0772e-06
13:56272899 T C 0.100431 1.9931e-06
13:56275515 T C 0.381735 1.2651e-05
13:56282674 A G 0.262531 1.0831e-05
13:56284796 G A 1.274189 -1.3857e-05
13:56292326 C T 0.022860 -6.6905e-06
13:56306848 G A 0.467292 3.3898e-06
13:56311777 C T 1.320998 -1.6348e-05
13:56322577 G C 0.020212 6.0910e-07
13:56322843 A G 0.610955 -3.3622e-05
13:56324143 T C 1.362707 -1.7707e-05
13:56325773 C T 0.600409 1.4320e-05
13:56330435 T A 0.057535 1.3113e-05
13:56336439 G A 0.377985 3.0421e-05
13:56350109 G T 0.045643 -2.3519e-06
13:56355684 A G 0.020341 6.9836e-07
13:56358817 C A 0.090289 -2.5080e-05
13:56368518 T C 0.352252 -8.7423e-06
13:56372600 T C 1.978170 -2.3458e-06
13:56389994 A G 0.023938 4.5179e-06
13:56393287 C G 0.168502 2.7626e-05
13:56410281 C A 0.106918 9.1907e-06
13:56411638 A G 0.985469 -2.8931e-05
13:56416063 G A 0.019998 1.7871e-06
13:56416110 A G 0.336096 -1.1451e-05
13:56422248 G A 0.028742 -1.8328e-05
13:56429759 C T 0.061309 -1.2482e-05
13:56433642 A G 0.328773 2.0022e-05
13:56440703 G A 0.119973 -1.9748e-05
13:56440766 C T 1.452761 9.2598e-06
13:56443599 C T 0.106292 3.7425e-06
13:56446915 T G 1.610659 1.0235e-05
13:56454742 G A 0.038591 -1.9386e-05
13:56459270 A C 0.057093 -3.9847e-05
13:56474778 C G 0.129292 -1.8728e-05
13:56482637 G A 0.067075 1.3502e-05
13:56489444 C T 1.619662 1.9250e-05
13:56491571 A G 0.321848 -1.2399e-06
13:56509027 T C 0.025012 -8.9635e-06
13:56509196 A G 0.039584 -2.8777e-06
13:56533807 C T 0.488724 -4.0448e-06
13:56550018 A G 0.895432 2.7607e-06
13:56553283 A G 0.079733 2.4243e-05
13:56571749 C T 0.043389 1.8046e-05
13:56574363 C T 0.475305 1.4993e-05
13:56574936 C G 0.221097 -1.4362e-05
13:56592956 A G 0.112915 -4.2290e-06
13:56598001 T G 0.501324 1.5308e-05
13:56612809 A G 0.176009 -1.1210e-05
13:56624352 C T 0.040417 -1.6634e-05
13:56645184 G A 1.914889 -1.4302e-05
13:56649451 A C 0.056644 1.0979e-05
13:56659220 C T 0.033583 1.0986e-05
13:56672875 A C 0.165949 -1.0715e-05
13:56679905 T C 0.050028 -2.7586e-05
13:56693650 A G 0.045823 2.3125e-06
13:56695810 G A 0.470991 1.2818e-05
13:56703373 G A 0.042743 -1.1451e-05
13:56708724 A G 0.061486 6.5307e-06
13:56713962 G C 0.022038 2.9109e-07
13:56728539 C A 1.788534 -2.6687e-05
13:56730390 T C 1.969293 -2.6275e-06
13:56749930 T C 0.065314 -1.0556e-05
13:56764605 G T 1.296560 -2.8919e-05
13:56766594 T C 0.053707 8.2357e-06
13:56770414 T C 0.029051 -1.8841e-06
13:56772696 A G 1.096827 -2.2251e-05
13:56772897 C T 0.192801 7.7151e-06
13:56778840 G T 0.253980 -2.1567e-05
13:56787810 A G 0.063662 1.0642e-05
13:56798950 A G 0.064059 -2.8298e-05
13:56849260 C T 0.070475 -1.9080e-05
13:56853641 T C 0.098833 1.6285e-05
13:56857358 C T 0.065552 1.9510e-05
13:56893580 T C 0.036568 -7.3870e-06
13:56894673 T C 0.106265 -1.4904e-05
13:56895533 C T 1.789051 -1.2211e-05
13:56911130 G A 0.047536 4.2496e-06
13:56925421 T C 0.025006 2.0546e-05
13:56931913 A T 0.061608 -3.0772e-05
13:56935284 T G 0.141341 3.3983e-05
13:56950240 T C 0.462219 4.1902e-05
13:56972201 A G 1.189493 -1.5811e-05
13:57015447 C A 0.388467 -2.4096e-05
13:57042942 C T 0.074354 2.9841e-05
13:57058834 G A 0.460360 3.9652e-05
13:57063615 C T 0.396555 4.3007e-05
13:57083688 A G 1.212788 -9.7147e-06
13:57113186 C T 1.580921 -1.3854e-05
13:57115092 A G 0.088650 -1.7349e-06
13:57130744 A G 0.027987 2.2342e-06
13:57132113 T C 0.734487 -1.5311e-05
13:57139432 T C 0.048005 3.0510e-05
13:57155358 T C 0.107101 -1.3809e-05
13:57193588 G C 0.059310 -1.1546e-06
13:57194343 G A 0.043518 1.1228e-05
13:57196863 T C 1.291467 1.0559e-05
13:57202113 G A 0.772875 -1.1266e-05
13:57209223 A G 0.066409 9.6072e-06
13:57227477 C T 0.085655 -4.2943e-06
13:57246427 G C 0.089385 1.0883e-05
13:57259141 G T 0.100084 -2.3256e-06
13:57267672 G T 0.047543 -8.3094e-06
13:57269232 A G 0.079318 -2.0161e-05
13:57276635 T C 0.106122 -1.8153e-06
13:57311157 T C 0.032298 6.8956e-06
13:57343608 G A 1.584909 -2.1650e-05
13:57344140 T G 0.040176 -4.4350e-06
13:57361568 A C 0.122662 3.5339e-07
13:57363806 T C 0.027926 -4.3509e-06
13:57364765 T C 0.126575 -8.3057e-06
13:57373428 A C 0.024516 1.5382e-05
13:57386401 T C 0.113452 1.2681e-05
13:57402292 C A 0.029164 -3.4395e-06
13:57419508 T C 1.152380 4.9476e-06
13:57429108 T G 0.736694 -1.9057e-05
13:57434145 A G 0.138856 7.1863e-06
13:57455193 T G 0.153876 -8.1976e-07
13:57459175 A C 0.152424 5.9247e-06
13:57477329 T C 0.078465 1.0054e-05
13:57485631 C A 0.040155 -3.8560e-06
13:57486402 A G 0.262487 3.1417e-05
13:57491281 T C 1.653106 -1.5767e-05
13:57506798 A G 0.027834 -2.0668e-05
13:57507263 T C 0.126596 -7.1483e-06
13:57519192 T C 0.836424 4.5916e-06
13:57519203 C T 0.101971 5.8963e-06
13:57521827 T C 0.025155 -2.8383e-05
13:57543947 T C 0.386145 1.8627e-05
13:57553346 A G 1.434280 -9.7298e-06
13:57558448 T C 0.850761 1.4724e-05
13:57566485 A G 1.056236 6.0899e-05
13:57571367 G A 0.027702 -1.8907e-05
13:57574823 T C 0.076197 6.7460e-06
13:57575422 A C 0.333312 -2.6272e-05
13:57580088 G T 0.040818 1.8925e-05
13:57595273 T C 0.194490 -1.2733e-05
13:57615842 A C 0.734297 -8.6901e-07
13:57629991 A C 0.414823 -1.5105e-05
13:57633763 G A 0.049124 -1.6591e-05
13:57646278 T C 0.091030 -2.2274e-05
13:57657112 T A 0.026325 -3.7852e-05
13:57668450 C T 0.090456 -6.4936e-06
13:57675097 C T 0.100557 -2.6892e-05
13:57675503 G A 0.139301 -3.6424e-05
13:57704823 G A 0.854896 1.8309e-05
13:57712426 T C 0.041855 -5.4034e-06
13:57751948 A G 0.040903 4.3771e-06
13:57819701 C A 0.065192 2.4243e-05
13:57826640 C A 0.078050 1.3429e-05
13:57827276 C T 1.385591 -1.1242e-05
13:57839657 A C 1.654313 7.5461e-06
13:57841784 G A 0.217034 -1.0162e-05
13:57877399 A G 0.099686 -1.2428e-05
13:57879117 G A 0.355366 -2.3766e-05
13:57883046 C T 0.039747 -1.5898e-05
13:57885104 T C 0.033192 4.8969e-06
13:57885106 A G 0.040611 1.8732e-05
13:57886464 G A 0.051915 3.3321e-05
13:57894844 G A 1.969347 -3.1391e-06
13:57897528 G A 1.850466 -3.1137e-05
13:57912901 G T 0.148283 -5.9602e-07
13:57914172 A G 1.041865 2.3889e-05
13:57923726 T C 0.035433 -2.2524e-06
13:57946417 G C 0.046768 -1.4160e-05
13:57968833 A C 0.218969 1.8272e-05
13:57971702 A G 0.035205 -7.6376e-06
13:57984399 A G 0.066164 1.2601e-05
13:57989421 A G 0.098670 -3.9771e-06
13:57995228 T C 0.043280 2.0543e-05
13:58012983 C T 0.026366 -2.3214e-05
13:58015993 A G 0.374773 2.4176e-05
13:58046969 C G 0.029378 -5.4707e-06
13:58077679 C T 0.066171 -4.0985e-06
13:58081603 T G 0.038772 -1.2560e-05
13:58081961 T C 0.044653 -2.1357e-05
13:58103103 A G 0.035923 -1.8910e-05
13:58107940 A G 0.363784 -1.5442e-05
13:58126228 A G 0.066161 1.7855e-05
13:58128989 G A 0.028161 -3.7487e-06
13:58131158 T C 0.068394 3.4519e-05
13:58138216 G T 0.151241 -5.6176e-06
13:58162760 C T 0.252359 3.6607e-06
13:58164147 G A 0.056165 -3.3658e-06
13:58167205 T C 0.025669 -9.2433e-06
13:58172829 C G 0.086692 1.4350e-05
13:58179003 G T 0.086797 2.1229e-05
13:58186232 T C 0.100920 6.0407e-06
13:58195869 A G 1.607273 4.0883e-06
13:58207711 T G 0.024921 -1.6981e-05
13:58211051 T G 0.086060 3.5166e-05
13:58215276 A G 1.265645 8.9329e-07
13:58220833 A G 0.223576 -1.8288e-05
13:58231024 C A 1.040832 1.4987e-05
13:58235203 A G 0.949156 -5.0120e-06
13:58235946 T C 1.577331 -7.9628e-06
13:58245678 G A 0.316792 -1.2446e-05
13:58248124 C A 1.257346 -2.7914e-05
13:58249037 A G 0.042930 -1.7652e-05
13:58249430 G A 0.120099 4.4960e-06
13:58251709 A G 0.113493 -1.5692e-05
13:58254580 A G 0.064345 -8.7024e-06
13:58254688 A C 0.176832 -1.9636e-05
13:58257265 G A 0.566846 -2.2398e-05
13:58265596 A G 1.541061 -4.3217e-05
13:58269763 T C 0.504316 -3.4504e-05
13:58277306 A C 1.504398 -3.1656e-05
13:58278527 G A 1.618686 -2.1169e-05
13:58280885 T C 0.847188 -5.9883e-06
13:58284746 A G 0.094114 -1.1757e-05
13:58291662 T C 0.139763 7.1725e-06
13:58293609 T C 0.051334 -1.2745e-05
13:58301852 C G 0.145536 4.2241e-06
13:58302111 A G 1.788793 -6.8277e-05
13:58315172 C G 0.075847 -1.2812e-05
13:58321385 T G 0.033879 1.5985e-05
13:58334175 T C 0.049882 -9.8328e-06
13:58334359 T C 0.072501 4.6058e-06
13:58356864 C T 0.020549 -6.7721e-06
13:58379498 A G 0.556279 3.0913e-05
13:58387933 G A 0.079297 -1.4236e-05
13:58390032 C A 1.916942 1.0396e-05
13:58392128 T C 0.023442 -2.9147e-06
13:58392235 C A 0.097446 -1.5628e-05
13:58398275 T C 0.286197 2.6815e-05
13:58400459 G A 0.024666 -1.4786e-05
13:58402553 G A 0.852145 -7.0436e-06
13:58426427 G A 1.063815 1.2518e-05
13:58432609 T C 0.049930 5.6598e-08
13:58440601 C A 0.134874 3.0592e-06
13:58458487 G A 0.053272 -1.3397e-05
13:58463589 T C 0.031591 2.0380e-05
13:58466434 C A 0.035188 -4.0310e-06
13:58476166 T C 0.046367 -1.2862e-05
13:58476285 T C 0.123981 4.1066e-06
13:58483198 A G 0.469709 4.1117e-05
13:58483757 A G 0.094607 -1.1087e-05
13:58498809 T C 0.151880 -1.2020e-05
13:58501964 G A 0.056026 -2.0223e-06
13:58533136 A G 0.061646 2.5429e-05
13:58543829 C T 0.152863 -1.0426e-05
13:58551273 G A 0.052136 3.0344e-06
13:58556432 G C 0.059293 -7.7363e-06
13:58562466 T C 0.125185 -7.3681e-06
13:58570772 G A 0.906654 -1.0001e-05
13:58570871 A G 0.035586 -1.7541e-05
13:58577209 A G 0.024581 -9.4945e-06
13:58586438 A C 0.152611 -8.4059e-06
13:58610901 G A 0.040448 -1.3423e-05
13:58621454 A G 0.052259 8.1850e-07
13:58626750 A C 0.047067 -1.8482e-05
13:58643349 T C 0.045595 -7.3202e-06
13:58644612 G T 0.480133 3.9534e-05
13:58656599 C T 0.347343 -2.1531e-05
13:58662264 T C 0.151272 -8.7407e-06
13:58662852 A G 0.113860 -2.5092e-06
13:58680250 G A 0.095059 -1.2165e-05
13:58730446 G A 0.101230 3.0206e-06
13:58731245 A G 0.099139 2.3165e-05
13:58734166 T C 1.975851 -2.3134e-05
13:58743985 C T 1.090065 1.9369e-05
13:58746132 T C 0.119317 -3.1615e-06
13:58753868 T A 0.039244 -6.7423e-06
13:58764396 T C 0.032200 4.4989e-06
13:58765648 G A 1.577949 8.6878e-06
13:58769062 C T 0.397834 -1.4902e-05
13:58772655 T G 0.033152 9.2639e-06
13:58799617 G A 0.358314 8.5211e-06
13:58813473 T C 0.064260 -3.9261e-06
13:58829383 A C 0.025291 2.2977e-05
13:58832013 T C 1.628539 -1.4788e-05
13:58837327 G A 0.682967 -5.1571e-06
13:58853599 A G 0.237916 8.7197e-06
13:58868354 C T 1.119562 -9.5459e-06
13:58883475 C T 0.092363 -3.4158e-05
13:58895087 A G 0.073980 -1.7801e-05
13:58904313 C T 0.315028 5.4878e-06
13:58917518 A G 0.112595 -2.2637e-05
13:58922830 A C 0.137652 -2.5828e-06
13:58945630 A G 0.093488 -1.3797e-05
13:58949186 G A 0.147386 6.6338e-06
13:58954396 G A 0.022840 7.5868e-06
13:59012976 C T 0.154376 -1.2519e-05
13:59024147 T C 0.183713 8.1227e-06
13:59048136 T G 0.103858 1.4073e-05
13:59056484 G A 0.064797 1.7001e-05
13:59062935 T C 0.597233 3.1814e-07
13:59097648 T C 0.060194 -2.4458e-06
13:59098271 G A 0.062791 -4.1724e-06
13:59109108 G A 0.438897 1.8229e-05
13:59119806 C T 0.439454 -2.1573e-05
13:59128526 G A 0.378132 -4.8058e-06
13:59135425 A G 0.097235 1.8526e-05
13:59141166 A G 0.108859 -1.8931e-05
13:59153521 C T 0.432617 -2.1491e-05
13:59155086 C T 0.030388 -2.2826e-05
13:59156184 A G 0.140477 3.7157e-06
13:59158108 G A 0.164460 -1.5026e-05
13:59163033 C A 0.079610 3.1918e-06
13:59166750 A G 0.097891 -6.9290e-06
13:59168663 C T 0.110640 -2.2328e-05
13:59178044 A C 0.044735 1.0615e-05
13:59198465 A G 0.041896 -3.5424e-06
13:59204336 G T 0.978683 -1.7755e-05
13:59208864 A G 1.009601 -1.4952e-05
13:59222080 T G 0.043202 -1.2296e-05
13:59226618 C T 0.128564 -7.2310e-06
13:59228036 T C 0.043372 -3.2773e-07
13:59234108 A C 0.048866 -9.7400e-06
13:59244392 G T 0.356043 9.1577e-06
13:59265976 G A 0.372148 -5.2469e-06
13:59266629 A G 0.660783 -3.1277e-05
13:59267436 C A 0.633679 2.2673e-05
13:59272167 G A 0.205478 -2.8151e-05
13:59294534 C T 0.029796 1.2313e-05
13:59299701 A C 0.262303 -7.7193e-06
13:59301580 A G 0.305953 4.0951e-05
13:59310295 G A 0.452683 -3.8129e-06
13:59314691 T C 0.042671 9.4039e-06
13:59315119 T C 0.278660 -1.9268e-05
13:59315639 A G 0.285602 -3.0997e-05
13:59325244 C T 0.117678 -9.3592e-06
13:59329386 G A 0.162008 -3.6936e-05
13:59341148 G A 0.109794 1.1031e-05
13:59351057 C T 1.195850 -1.2180e-05
13:59353710 C A 0.047965 2.0643e-05
13:59357228 G T 0.490520 5.5151e-06
13:59357510 C A 1.892613 9.3700e-06
13:59357548 C G 0.519901 2.9620e-05
13:59358351 T C 0.080375 -1.5415e-05
13:59371313 T C 0.182071 -7.1263e-06
13:59386910 T C 0.033179 -6.9865e-06
13:59413679 G A 1.823791 9.1277e-06
13:59417138 T C 0.183482 -2.6743e-06
13:59421946 G A 0.046850 -9.4470e-06
13:59429242 G A 0.457779 -4.9081e-06
13:59446526 T G 0.346792 -2.7124e-05
13:59454281 A G 0.051993 -4.2076e-06
13:59456543 T C 0.055951 1.6185e-05
13:59461473 A G 0.625442 -6.3948e-05
13:59462545 G A 0.041417 -1.2093e-05
13:59464935 G A 0.074640 -2.9423e-05
13:59475392 C G 0.104633 -2.6895e-05
13:59486309 C T 0.186263 7.7916e-06
13:59492582 G A 0.740216 2.1041e-05
13:59496404 A G 0.021398 -9.1108e-06
13:59504440 G C 0.054815 -4.2261e-06
13:59526323 G T 0.184294 -2.4144e-05
13:59526435 A C 0.029065 -7.9294e-06
13:59537767 T A 0.171603 -1.0187e-05
13:59547718 C T 0.031612 2.3027e-06
13:59563176 G A 0.039938 3.9680e-05
13:59566556 A C 0.056978 -2.6710e-05
13:59586780 A G 0.147838 9.4389e-06
13:59587984 T C 0.050406 -2.8979e-06
13:59599868 C T 0.659780 -5.5959e-06
13:59600016 C G 0.622365 1.9654e-05
13:59606263 A G 0.607521 2.4379e-05
13:59607295 G A 1.744558 -8.6741e-07
13:59613195 G A 0.104011 -2.4479e-05
13:59638075 A G 0.045823 2.5282e-05
13:59641267 A C 0.132172 3.7281e-05
13:59646551 G A 0.070421 -1.7506e-05
13:59646630 T C 0.095212 -4.9328e-06
13:59647343 A G 0.724196 -2.4632e-06
13:59652114 G A 0.021919 -7.0310e-06
13:59659517 T G 0.202157 2.1494e-06
13:59668038 G A 0.078023 2.9660e-05
13:59669007 A G 0.510497 -8.4504e-06
13:59675131 C T 0.097911 -2.3768e-05
13:59678626 G A 0.030065 1.2735e-05
13:59681335 C T 0.178005 7.1297e-08
13:59686647 A T 1.102726 -1.4366e-07
13:59711475 T C 0.020402 1.2803e-05
13:59711543 G A 1.662874 -1.6100e-05
13:59715183 C A 0.202925 -1.2072e-05
13:59717487 C T 0.629266 1.9836e-05
13:59718915 G T 0.262997 -2.2712e-05
13:59719507 C T 1.744092 2.5573e-06
13:59719719 C T 0.058644 -5.2872e-06
13:59719881 T C 1.814767 -8.1645e-06
13:59720257 C T 0.883624 -3.0493e-05
13:59723429 T C 1.971992 -5.8587e-06
13:59729032 T G 0.491686 6.9902e-06
13:59729961 T C 0.063070 -2.8555e-05
13:59732329 T C 1.375918 1.1812e-05
13:59739080 C T 0.731196 1.0781e-07
13:59742033 A G 0.090687 1.5158e-06
13:59745833 G A 0.175162 1.7283e-06
13:59750997 C T 0.691174 3.1062e-06
13:59753661 T C 0.044667 -1.6623e-05
13:59755899 T C 0.437309 -1.8165e-05
13:59757955 A G 0.655397 -6.6653e-06
13:59758002 C T 0.671815 -1.1112e-05
13:59759959 T C 0.042182 -5.0199e-06
13:59764450 G T 0.136078 7.1404e-06
13:59766623 C A 0.127677 1.1771e-05
13:59767879 T C 0.643627 -2.3986e-05
13:59770427 A G 0.143976 4.9357e-06
13:59773935 A G 0.095399 -1.0132e-07
13:59777496 A G 0.452374 -3.3483e-05
13:59780874 C T 1.767707 -3.9846e-05
13:59787226 G T 0.628971 -6.6168e-06
13:59789343 A C 0.162066 -5.1404e-05
13:59789827 T C 0.851084 -3.5512e-05
13:59800138 C T 0.707122 1.7675e-05
13:59804362 T C 0.216864 9.9359e-06
13:59804880 A G 0.158789 2.7749e-05
13:59808492 G A 1.475258 6.3681e-05
13:59815446 C T 0.155345 1.2370e-06
13:59817964 T C 0.237219 1.3814e-05
13:59819421 G T 0.205948 1.7219e-05
13:59820720 T A 1.337514 -3.3509e-05
13:59824535 G A 1.667664 3.0226e-06
13:59824906 C T 0.934414 2.0284e-05
13:59829133 A C 0.127051 -1.3197e-05
13:59835440 A G 0.075857 -1.1131e-05
13:59835640 G A 0.050124 -6.4070e-06
13:59837161 T C 0.091030 -9.8789e-06
13:59844615 T C 0.121785 -1.6431e-07
13:59845015 C T 0.029449 -7.5624e-06
13:59850620 T G 0.575488 5.8427e-06
13:59854359 C T 0.066463 7.4132e-06
13:59856631 C A 1.258791 3.3263e-06
13:59872513 T C 0.306178 -2.6641e-05
13:59873864 A C 0.425760 5.2794e-06
13:59879077 A G 0.024554 2.6244e-05
13:59887391 T C 0.083309 1.1820e-05
13:59891425 T C 0.041002 -6.6230e-06
13:59891988 T C 0.093859 -1.2417e-05
13:59894441 G C 0.039812 1.2436e-05
13:59900618 C T 0.099639 7.3723e-06
13:59908668 G A 0.463508 1.5170e-05
13:59912839 C T 0.280343 1.9924e-05
13:59915743 C T 0.473102 -2.1329e-06
13:59919150 T C 0.033906 -3.3029e-05
13:59920785 T C 0.031231 1.4030e-05
13:59927068 G A 0.071859 2.3196e-06
13:59928608 A C 0.036453 1.0706e-05
13:59933500 A G 0.655683 -1.0362e-06
13:59936793 T G 0.052728 1.6300e-06
13:59938251 G A 0.238484 -1.5796e-05
13:59947712 T G 0.216956 -1.3031e-05
13:59947834 G A 0.563898 -1.0549e-05
13:59949169 G A 0.233687 8.5763e-06
13:59965412 C A 0.085478 8.9747e-07
13:59965554 G A 0.788626 -2.6620e-06
13:59967306 C T 0.155834 1.4862e-05
13:59968885 G A 1.417284 -6.3136e-06
13:59970886 G T 0.159985 -1.5122e-05
13:59979234 G T 0.280584 -1.5031e-05
13:59992898 T C 0.037286 -1.0449e-05
13:59994670 G A 0.046632 1.2559e-05
13:60010567 A G 0.086226 8.5951e-06
13:60010888 C T 1.093584 -6.7003e-06
13:60011112 G A 0.281145 -5.5500e-05
13:60013629 A G 1.108818 -3.1980e-06
13:60018240 A G 0.040077 3.6743e-05
13:60026923 C A 0.155141 2.8763e-05
13:60031815 C T 0.790986 3.0982e-06
13:60057978 C T 0.056607 3.1228e-06
13:60060562 T C 0.116947 -5.9497e-05
13:60067196 C T 0.101451 -1.7286e-06
13:60068862 C T 0.086257 1.1119e-06
13:60069422 A G 0.691996 1.9477e-05
13:60070777 A G 0.041400 3.3018e-06
13:60076715 A G 1.795766 -1.1056e-05
13:60076985 G T 0.606726 3.2188e-05
13:60077091 A C 0.217476 -2.8710e-05
13:60078832 A G 0.078315 3.9517e-06
13:60080565 G A 0.120582 4.3392e-05
13:60086886 A G 0.028089 1.5683e-05
13:60088771 A G 0.099880 2.5832e-05
13:60093761 T C 0.056808 3.9302e-06
13:60098513 A C 0.062574 7.5330e-06
13:60101315 G A 0.103518 -1.2522e-05
13:60102330 T C 1.633418 2.2631e-06
13:60105566 T G 0.038092 6.9942e-07
13:60106925 C T 1.901881 -1.5988e-05
13:60109081 A G 0.169893 -8.7320e-07
13:60114386 C T 0.108716 6.3257e-06
13:60119682 T C 0.024027 9.3376e-06
13:60121340 C T 0.025604 8.0142e-06
13:60124589 A C 0.097143 1.5903e-05
13:60142140 T C 1.039887 -2.2765e-05
13:60142861 A G 0.069452 1.1813e-05
13:60144506 T C 0.023741 3.0387e-06
13:60153049 A G 0.043361 -4.3792e-06
13:60156231 A G 0.069275 -5.7064e-05
13:60158264 C T 1.941683 -4.0421e-06
13:60160833 A G 1.941237 -1.4507e-06
13:60161328 A G 0.656516 5.5202e-07
13:60162190 G A 0.076115 2.4027e-05
13:60171596 A C 1.873377 -1.1285e-05
13:60175738 A G 1.939663 -5.1417e-06
13:60189270 T G 0.084625 -1.8960e-06
13:60191738 A G 0.607490 4.3867e-06
13:60192123 C T 0.021565 1.1073e-05
13:60202883 C G 0.076598 -9.6396e-06
13:60204989 C T 1.859632 -3.9949e-05
13:60209215 G T 0.120497 2.3084e-06
13:60214078 A G 0.080810 2.8975e-05
13:60218316 T G 1.848504 -1.4370e-05
13:60219074 A G 0.041216 -6.0378e-06
13:60222702 G A 1.808213 -2.5230e-05
13:60223177 G A 0.087301 1.5249e-05
13:60226323 A G 0.024513 2.7903e-05
13:60227364 C G 1.244349 2.6484e-05
13:60232052 A G 0.102437 -3.5560e-05
13:60232714 A C 0.048842 1.0454e-05
13:60235488 A T 0.110875 -2.1905e-05
13:60266560 T C 0.238906 -1.4991e-06
13:60288880 T C 0.171130 3.0720e-07
13:60290050 C A 0.132627 -5.1664e-05
13:60295061 A G 0.100135 2.2020e-05
13:60309536 G A 0.095661 -1.3009e-05
13:60314376 A C 1.914396 -3.9551e-05
13:60319019 T C 0.083496 5.9895e-07
13:60322248 A G 0.630184 -1.2846e-05
13:60322662 C T 0.736473 -2.9004e-05
13:60325794 G A 0.518572 -2.1042e-05
13:60334547 T C 0.020249 1.7807e-05
13:60356789 A G 0.059160 -2.1428e-05
13:60361396 T C 0.057528 9.8206e-06
13:60370310 T C 0.218853 4.4579e-05
13:60371111 A G 0.090500 5.3209e-06
13:60397977 A C 0.141018 4.3674e-05
13:60417407 C G 0.201150 1.0687e-05
13:60419797 G A 0.258356 1.5316e-05
13:60425485 A C 0.027715 -2.1926e-05
13:60431525 A G 0.036711 9.8536e-07
13:60434984 C T 0.115081 -1.8990e-05
13:60475853 A G 0.435085 -3.1011e-05
13:60485919 G A 0.022432 -9.1885e-06
13:60536806 C T 0.027209 -8.8780e-06
13:60556753 A G 0.068761 -2.0653e-05
13:60566644 C T 0.113489 -1.5709e-05
13:60567877 T C 0.123216 1.7731e-05
13:60587347 C T 1.148953 -1.1417e-04
13:60589985 T C 0.064529 1.8344e-05
13:60590751 G A 0.026855 1.2437e-05
13:60600310 T C 0.510405 -5.0601e-05
13:60603281 T C 0.055523 -3.7924e-08
13:60640718 C T 0.046462 -1.6887e-05
13:60645736 A C 1.836652 -3.2507e-05
13:60646438 A G 1.281244 -2.5205e-04
13:60660482 T C 0.044786 -1.9736e-05
13:60663153 A C 0.023024 -1.0296e-05
13:60670247 T C 0.118161 2.9754e-05
13:60676888 G A 0.050470 5.5048e-06
13:60696319 T C 0.040801 7.1681e-06
13:60708176 A G 0.096698 -9.3351e-06
13:60723508 T C 1.498825 -5.0892e-05
13:60742936 C T 0.074398 -1.3345e-05
13:60752739 T G 0.074949 2.3552e-05
13:60774292 T C 0.045656 -3.1127e-06
13:60787066 G C 0.026651 1.3720e-05
13:60788307 T C 0.045333 -3.0277e-06
13:60814675 G A 1.496789 -2.5302e-05
13:60818288 A C 0.270303 4.5328e-05
13:60826446 G A 1.091598 -6.3776e-05
13:60830479 G A 1.911832 1.9340e-05
13:60834490 G C 0.321984 4.9552e-05
13:60834614 C G 0.054424 2.0962e-05
13:60834670 A G 1.477253 7.3321e-06
13:60835703 A G 0.552981 8.9616e-06
13:60836389 T C 0.136258 3.0458e-05
13:60841558 C T 0.091724 -3.1812e-05
13:60842387 G A 1.865109 -2.2900e-05
13:60842849 T C 0.096361 -7.4414e-06
13:60849048 T C 1.120034 -3.9479e-07
13:60849684 A C 0.236685 6.7467e-06
13:60852132 C T 0.064583 -2.0043e-05
13:60854106 A G 0.354860 -1.0372e-05
13:60856251 A G 1.201773 -2.9048e-06
13:60858789 G T 0.022599 3.8058e-06
13:60864093 T C 0.037962 -2.8561e-06
13:60865538 T C 0.187714 -2.8220e-05
13:60872277 A G 0.111623 1.4425e-05
13:60872589 C T 0.232670 -3.8644e-06
13:60882364 T C 1.475737 -9.3325e-06
13:60885790 A G 0.024465 7.1472e-06
13:60891512 C G 0.054411 -1.0366e-05
13:60892054 A G 0.200712 -1.6437e-05
13:60893751 A G 0.470138 3.7503e-06
13:60906417 A G 0.282189 1.6081e-06
13:60917626 T C 0.120072 3.2532e-07
13:60918260 C T 0.047710 2.9239e-06
13:60919919 G T 0.087056 -1.4610e-05
13:60921875 T C 0.159295 -5.1914e-06
13:60922020 G A 0.049682 1.4658e-05
13:60922302 A G 1.270316 -6.1706e-06
13:60923326 A C 0.215515 -1.2396e-05
13:60926890 C A 0.464140 2.6405e-06
13:60934824 T C 0.172051 -4.7218e-06
13:60939296 C G 0.458252 1.0020e-05
13:60940906 G A 0.178266 -9.1257e-07
13:60941660 G C 0.223042 -4.4569e-06
13:60942934 G A 1.517232 1.8658e-05
13:60943046 G A 0.262099 1.8056e-06
13:60943370 G C 0.093325 -9.6200e-06
13:60957218 T C 0.028045 -7.7804e-06
13:60959699 C T 0.070091 1.6035e-05
13:60962754 C T 0.146702 9.1902e-06
13:60963349 T C 0.902663 1.6264e-05
13:60965487 G A 1.259192 2.3705e-05
13:60965811 C A 0.328351 -1.0060e-05
13:60972113 G A 0.114380 1.2017e-05
13:60977591 C T 0.605043 -2.3678e-05
13:60980178 T C 0.516447 -5.5003e-07
13:60991237 G A 0.095528 -1.9934e-05
13:61016984 A C 0.986119 1.9012e-05
13:61031722 C T 0.133871 2.0091e-05
13:61048814 T C 0.135755 -1.0847e-05
13:61068816 C T 0.119789 7.6966e-06
13:61084236 C T 0.187643 1.6342e-05
13:61119800 A G 0.122013 1.1455e-05
13:61128548 G A 0.954582 1.7764e-05
13:61133373 T C 0.043025 -1.0117e-05
13:61138602 G A 0.358647 1.2117e-05
13:61155411 G A 0.990015 1.5178e-05
13:61159823 A G 0.308038 7.8092e-06
13:61173949 T C 0.555830 1.5891e-05
13:61174990 T C 0.260205 -8.8670e-06
13:61177298 G A 0.121792 1.7490e-05
13:61179187 C T 0.061605 6.0651e-06
13:61190815 A T 0.073293 3.9750e-07
13:61191522 G A 0.436095 -4.7594e-06
13:61192402 T C 0.060262 -7.7550e-06
13:61201836 G A 0.039322 -1.7921e-05
13:61206349 C A 0.783829 3.3522e-08
13:61210529 C T 0.545260 1.8552e-06
13:61214536 G A 0.037072 8.5815e-06
13:61214632 T C 0.086590 -1.3087e-05
13:61229869 A G 0.584032 1.8297e-05
13:61244648 T C 0.047570 4.1727e-06
13:61245908 C T 0.508770 -1.7598e-06
13:61251577 C T 0.070757 5.4933e-06
13:61251640 G T 0.408679 8.6771e-06
13:61257231 T C 0.499716 7.9835e-06
13:61262620 G A 0.646531 -1.8389e-05
13:61266129 A C 1.411698 1.8645e-06
13:61266375 C T 1.091853 -2.2052e-05
13:61266575 C G 1.087637 -1.1249e-05
13:61267176 A G 0.080515 1.3780e-05
13:61267545 C A 0.452714 2.7823e-05
13:61267736 A G 0.242751 2.4222e-05
13:61269218 T C 0.034019 1.0172e-05
13:61276109 C T 0.047343 7.9691e-07
13:61276558 G A 0.064151 1.5442e-05
13:61278399 T C 0.059075 5.1267e-06
13:61278860 C A 0.080528 3.7879e-06
13:61281117 T A 0.832005 5.8147e-05
13:61282923 C T 0.994149 -3.6473e-05
13:61294407 A G 0.072069 -1.4789e-06
13:61295036 G C 0.055733 -9.4893e-06
13:61296376 T G 1.917293 -2.1701e-05
13:61298597 A G 0.599249 6.7399e-06
13:61299044 C A 0.826143 4.7042e-05
13:61308471 C T 1.782636 -2.6631e-05
13:61308690 G A 0.387957 -1.9502e-05
13:61310411 A G 0.113955 -5.6149e-06
13:61310945 T C 0.088844 -2.8498e-05
13:61321674 T C 0.086423 1.4970e-05
13:61329369 C T 0.749960 1.0541e-05
13:61330414 G A 0.079314 -1.1490e-05
13:61366505 G A 0.575056 4.4368e-06
13:61368943 A G 0.085978 4.5421e-05
13:61382831 T G 0.123947 -9.3002e-06
13:61384766 T C 0.721867 2.3473e-05
13:61385702 A C 0.479120 4.1744e-05
13:61387391 C A 0.071746 -1.0075e-05
13:61394967 A C 0.279323 -8.0799e-06
13:61397361 C T 0.270265 1.0276e-05
13:61397841 A G 0.451483 1.7823e-06
13:61399499 A G 0.071651 -1.1456e-05
13:61399672 T C 0.216626 1.1637e-05
13:61401233 T C 1.538848 1.4410e-05
13:61407696 T G 0.089803 1.3989e-06
13:61410511 C T 1.192270 2.4974e-05
13:61426805 G A 1.722167 7.9449e-06
13:61434126 C T 0.195276 -2.9448e-07
13:61437620 G A 0.037956 -3.3527e-06
13:61443970 C A 0.204775 4.0602e-06
13:61444594 A G 0.030367 -6.1459e-06
13:61459410 G T 0.109838 1.3369e-06
13:61460141 C T 1.158496 -8.6277e-06
13:61465129 C A 1.120894 -4.0856e-06
13:61472473 T C 0.109209 4.4473e-06
13:61486738 T C 0.023993 1.2673e-05
13:61503439 T C 1.130288 -1.0672e-05
13:61506150 A G 0.029980 -5.8535e-06
13:61513541 T C 0.141626 -5.4412e-06
13:61551158 G C 0.043283 -3.1275e-06
13:61571637 G A 0.044177 6.2268e-06
13:61577780 T G 0.327886 -2.1796e-05
13:61584653 G A 0.316401 7.3240e-06
13:61585056 T G 0.062013 -3.6004e-07
13:61585548 G T 1.151523 -1.2784e-05
13:61585624 C A 0.028436 2.3517e-05
13:61588059 A G 0.084751 -8.9658e-06
13:61589417 T C 0.060952 3.7378e-06
13:61593340 A G 0.978768 -1.1716e-05
13:61593886 C T 1.449650 1.3711e-05
13:61594214 G T 0.037544 2.2024e-05
13:61594336 A G 1.901837 6.5187e-06
13:61599011 C G 0.274478 9.7732e-06
13:61605333 T C 0.053989 1.5722e-05
13:61612531 T C 0.037823 9.5543e-07
13:61616631 G A 0.104864 7.1035e-06
13:61618612 C G 0.031918 4.1020e-06
13:61618952 C G 0.038758 2.7653e-06
13:61620681 A C 0.659113 -1.8841e-05
13:61622911 C T 0.082864 -2.8234e-05
13:61629374 C A 0.044636 6.3371e-06
13:61639536 C A 0.449970 2.9789e-05
13:61643820 G C 0.062312 5.5449e-06
13:61652247 G A 0.026315 -1.9455e-06
13:61678936 T C 0.102634 -1.2943e-06
13:61681108 G A 0.055465 -2.5468e-07
13:61683092 T C 0.042185 9.5470e-06
13:61684373 G T 0.059725 2.7770e-06
13:61690082 C T 1.651219 -2.2159e-05
13:61692662 T C 0.076445 1.3847e-05
13:61709167 T C 0.047924 -3.0987e-06
13:61712548 T G 1.150969 -1.0083e-05
13:61722348 A G 0.069404 -1.0759e-05
13:61723571 G T 0.837121 5.3847e-06
13:61723866 A G 0.050855 -1.7149e-05
13:61725590 G A 0.076411 8.4520e-06
13:61736218 C A 0.064172 -7.0017e-06
13:61755593 T C 0.037986 1.5672e-05
13:61762637 T C 0.068581 1.5323e-05
13:61773650 T C 0.907532 -1.9645e-06
13:61776532 T C 0.068421 -6.1991e-06
13:61801329 C T 0.059718 -6.9390e-06
13:61810497 T C 0.094253 -9.1450e-06
13:61813840 T G 0.103678 5.8814e-06
13:61817377 G A 1.738370 -1.2350e-05
13:61818589 G A 0.889105 2.0058e-06
13:61838518 G A 0.621892 5.0699e-06
13:61849552 C A 0.180259 3.1793e-06
13:61859631 T C 0.498655 -8.4430e-06
13:61859980 T C 0.046455 5.5554e-07
13:61860971 C T 0.037966 -6.4618e-06
13:61866575 T C 0.809987 -1.6713e-05
13:61868177 G A 0.024336 6.6046e-06
13:61895323 G A 0.874587 -1.3045e-05
13:61907001 A C 1.343977 -1.7222e-05
13:61909849 C T 0.468921 -7.7531e-07
13:61925472 G T 1.619737 -3.3099e-05
13:61927195 C G 0.055815 7.2966e-06
13:61931359 G A 0.022157 -2.0928e-05
13:61931499 T A 0.058470 -1.3960e-06
13:61931592 T A 0.068234 3.0479e-05
13:61932460 G A 0.454349 -1.8432e-05
13:61933706 T G 0.096341 -1.6944e-05
13:61934344 A G 0.103854 8.6771e-07
13:61948067 C G 0.102382 2.1384e-05
13:61950506 G T 0.534816 1.2800e-05
13:61966760 T C 0.892011 4.8258e-07
13:61968439 C T 0.022044 1.0642e-05
13:61971281 A G 0.040036 -8.9504e-07
13:61973579 G A 0.089419 -3.6995e-06
13:61976831 G A 0.626159 1.5947e-05
13:61989175 T G 0.094811 -2.3324e-07
13:61989235 T C 0.027736 3.6382e-06
13:61994191 G A 0.041478 -1.1570e-05
13:61997918 A G 0.066246 -7.1437e-06
13:62000820 C T 1.876658 -1.5118e-06
13:62024513 T C 0.131519 5.7495e-06
13:62041317 A C 0.057970 9.6980e-06
13:62050526 G A 0.048107 -1.6244e-05
13:62050844 C A 1.346785 1.1178e-05
13:62056448 T C 0.479049 2.1249e-05
13:62062128 T C 0.102131 3.4009e-05
13:62070819 A C 0.790544 1.2608e-05
13:62079282 C T 0.315765 7.7521e-06
13:62087999 C T 0.212231 3.3507e-05
13:62092705 T C 0.029799 -9.4902e-06
13:62095724 T C 0.027420 7.8031e-07
13:62098136 T C 0.067527 -7.8562e-06
13:62105920 T C 0.055771 1.3051e-05
13:62108512 A C 0.788466 3.9064e-05
13:62117781 A G 0.296995 9.4090e-05
13:62118260 C T 1.433148 5.9971e-06
13:62125699 C T 1.924432 -9.6349e-06
13:62127124 T C 0.082996 2.9378e-05
13:62131957 C A 0.801648 1.0432e-05
13:62141505 G A 0.288829 1.9260e-05
13:62142000 C G 0.068802 2.4712e-05
13:62158408 A G 0.924850 2.4393e-05
13:62160085 C T 1.936287 -7.6035e-06
13:62183739 A G 0.094875 4.8384e-06
13:62193019 A G 0.140263 -7.8650e-06
13:62233529 G A 0.073202 -6.1144e-06
13:62244648 A G 0.201572 3.8634e-05
13:62280061 T C 0.485760 3.0486e-06
13:62280739 G C 0.023891 4.0347e-06
13:62288183 G A 0.769019 2.3149e-05
13:62308666 C T 0.138111 -1.0427e-05
13:62316018 C A 0.021993 1.3283e-05
13:62328348 G A 0.041060 7.5487e-06
13:62348825 T C 0.090296 -5.7748e-06
13:62349277 G T 0.045449 -5.4224e-06
13:62351166 T C 0.060265 2.9542e-05
13:62356135 C G 0.353153 -2.1557e-06
13:62357370 T G 0.061255 -7.0162e-06
13:62368269 G A 0.135976 -1.8363e-06
13:62368695 T C 0.351484 -1.2412e-06
13:62379051 T C 0.356505 -4.2452e-05
13:62383603 G A 0.124634 -6.0857e-06
13:62426433 G T 0.586602 1.6705e-06
13:62428629 T C 0.045826 -1.1911e-05
13:62432535 T C 0.033930 5.1096e-06
13:62447589 C T 0.517654 1.1468e-05
13:62481973 C T 0.123886 -2.7366e-06
13:62486147 G T 0.066334 -1.0834e-05
13:62521857 G A 1.890556 -2.2692e-05
13:62530624 G A 0.062829 1.2769e-05
13:62543968 C T 0.080797 7.6258e-06
13:62551939 T C 0.104426 7.9537e-06
13:62552968 G A 0.022269 -7.8407e-06
13:62569137 G A 1.390337 -2.8546e-05
13:62577816 T C 0.032805 1.1121e-05
13:62596493 T C 0.210214 5.3837e-06
13:62599470 A C 0.033927 8.3810e-06
13:62600003 G T 0.039649 -1.0425e-05
13:62608070 A G 0.038170 1.1760e-05
13:62617001 T G 0.190431 1.1400e-05
13:62634256 A G 0.057913 1.6610e-05
13:62642843 G A 0.585521 -1.3576e-05
13:62660249 G C 0.116386 4.6686e-06
13:62677199 C T 0.021507 -5.5217e-06
13:62680971 T G 0.035317 -4.4807e-06
13:62687381 C T 0.823876 -5.8281e-06
13:62687843 T C 0.058701 7.4257e-06
13:62705538 A G 0.463892 1.7066e-05
13:62710149 G A 0.310071 1.0050e-05
13:62713785 G A 0.020810 -6.7073e-06
13:62722627 C T 1.227972 -8.9304e-06
13:62731664 T C 0.125746 1.7172e-05
13:62733344 G A 0.133593 1.0709e-05
13:62737367 A C 0.242462 2.0704e-05
13:62740247 A G 0.074426 8.1870e-06
13:62740697 A G 0.312971 1.8506e-05
13:62771145 G A 0.083336 -6.0455e-06
13:62771818 T C 1.974634 8.6684e-06
13:62771851 A G 0.053768 -5.9245e-06
13:62789539 G A 0.050627 -3.1155e-05
13:62791859 A G 0.073324 -2.8017e-06
13:62794875 T C 0.260515 -4.6102e-05
13:62795487 C T 0.372485 1.6988e-05
13:62799140 C T 0.083608 -3.4113e-06
13:62806448 C T 0.143914 -5.8355e-06
13:62810930 G T 0.033838 1.9238e-05
13:62829945 G A 0.113115 -4.4775e-06
13:62831748 G A 0.158962 6.7717e-06
13:62832572 A G 0.024577 -1.1177e-05
13:62833319 A G 0.101774 1.0144e-06
13:62842581 A G 1.487477 -2.4414e-06
13:62844057 A G 0.030391 -1.6954e-06
13:62845820 A G 0.041814 -3.0147e-05
13:62851261 C T 0.029993 -5.5784e-07
13:62863507 G A 0.052796 1.9475e-05
13:62869973 G T 0.056777 -9.8859e-06
13:62870901 G T 0.037174 -1.7223e-05
13:62870948 G T 0.039877 2.9266e-06
13:62876255 A G 0.024112 3.0862e-06
13:62882752 A G 1.367541 1.5564e-06
13:62885877 C T 1.063410 -2.6641e-06
13:62892728 G A 1.671978 5.3942e-06
13:62896289 T C 0.135796 6.8648e-06
13:62910608 G A 0.819265 -2.0512e-05
13:62912481 T C 0.134956 1.9361e-09
13:62914941 A G 0.020416 -5.8303e-06
13:62920389 A G 0.029748 -1.5239e-06
13:62926036 T C 0.088610 -7.7028e-08
13:62927507 C T 1.547834 3.7382e-06
13:62935904 T C 0.729694 3.2141e-05
13:62936505 A G 0.097334 -7.8554e-06
13:62941531 G A 0.204860 -1.2935e-05
13:62944041 T C 1.478042 1.0232e-06
13:62961147 T C 0.177627 2.6908e-05
13:62978465 C T 0.037803 1.9118e-06
13:62980605 A G 0.074572 -1.5370e-06
13:62985473 C T 0.383690 1.9828e-06
13:62985760 C A 0.021864 -1.3177e-05
13:63021148 C T 0.053979 -3.5372e-05
13:63035114 G T 0.215219 1.9843e-05
13:63049764 T C 0.046683 6.5996e-06
13:63051355 G A 0.656859 -4.2448e-05
13:63057547 G A 0.178701 1.6830e-05
13:63075856 C T 0.069866 -3.9185e-05
13:63076056 T C 0.027341 -8.5315e-06
13:63076707 C A 0.632965 -4.2589e-05
13:63090302 C T 0.038160 -1.3121e-05
13:63095747 A G 0.404667 2.4857e-05
13:63100126 G A 0.020086 -5.8394e-06
13:63107278 G A 0.144200 4.9547e-05
13:63149409 G A 1.182720 1.4843e-05
13:63152741 G A 0.031289 -1.7753e-05
13:63161828 A G 0.108686 2.0269e-05
13:63187305 G T 0.173513 3.1162e-05
13:63195630 G A 1.536380 -4.9796e-06
13:63197103 T G 0.150779 -1.0459e-05
13:63216169 G A 0.081412 2.0221e-06
13:63223607 A G 0.093590 -4.5298e-07
13:63227755 G A 0.438771 1.6904e-05
13:63229877 A G 0.167496 9.0656e-06
13:63234413 A G 0.042158 6.9338e-06
13:63237116 G C 0.850088 -1.7232e-05
13:63240239 A G 0.188602 -3.6285e-05
13:63240730 G A 0.374898 -5.3636e-08
13:63242341 A G 0.696984 1.5149e-05
13:63254439 A G 0.095440 -1.3100e-05
13:63254953 G A 1.654870 -1.0388e-05
13:63257652 G A 0.547749 -7.2060e-06
13:63264826 A C 1.886541 2.1542e-06
13:63265318 T C 0.039037 7.2984e-06
13:63274498 T G 0.052357 7.1335e-06
13:63277307 A G 0.033648 8.9343e-06
13:63290333 C A 1.947174 6.8475e-06
13:63295742 C T 0.164745 -2.7619e-06
13:63296087 T C 1.920682 2.5646e-05
13:63296473 G A 0.109209 2.3953e-06
13:63315894 G A 0.258720 2.7542e-06
13:63329070 C T 0.109223 -1.0753e-05
13:63330215 T G 0.052106 5.3182e-06
13:63352441 T C 0.034920 -7.6859e-06
13:63352571 T C 0.864877 7.3185e-06
13:63357363 A G 0.037374 -1.2862e-05
13:63365514 A G 0.037534 -7.7154e-06
13:63369166 G A 1.037126 3.8489e-07
13:63371777 C T 0.058358 1.5127e-05
13:63380679 T C 0.472096 8.0329e-06
13:63384626 C T 0.085631 7.2000e-06
13:63394227 G T 0.046200 6.9727e-06
13:63395064 A G 0.023262 -1.6709e-05
13:63401921 A G 0.037493 4.0302e-07
13:63404629 A G 0.071515 5.9760e-06
13:63405632 C T 1.202558 -5.2227e-06
13:63407058 G T 0.468438 -8.1974e-06
13:63412185 T C 0.029313 -9.1321e-06
13:63422846 T G 0.128207 3.1363e-06
13:63427782 A G 0.180667 7.3974e-06
13:63442473 T C 0.586225 -6.1585e-06
13:63444249 G C 0.063162 1.3934e-05
13:63464989 G A 0.128887 3.5264e-06
13:63466710 G A 0.045802 -2.4161e-06
13:63476088 G T 0.129737 4.2273e-06
13:63482900 T C 0.041563 1.8618e-06
13:63488423 C A 0.409498 -3.4750e-07
13:63492711 G A 0.869382 -3.3962e-06
13:63520176 T C 0.135636 1.2224e-05
13:63525096 T C 0.322677 1.3601e-05
13:63542397 T C 0.028864 1.8014e-05
13:63553876 A G 1.662020 6.1338e-06
13:63575570 T C 0.603023 2.2716e-05
13:63582011 C T 0.065562 7.6762e-06
13:63583394 T C 0.127497 4.1893e-06
13:63587184 C T 0.110188 1.2697e-05
13:63591051 G A 0.283304 -1.8299e-05
13:63615997 T G 0.267416 -1.3809e-05
13:63638329 C T 0.958468 1.8990e-05
13:63640972 C T 0.112633 9.3223e-06
13:63651133 T C 0.076013 2.7717e-06
13:63653033 C G 0.284103 -1.8482e-05
13:63655444 A G 0.136843 2.1071e-05
13:63664495 A G 0.060979 1.0643e-05
13:63665605 C T 0.074966 -1.6240e-05
13:63674199 A G 0.083544 -1.3884e-06
13:63725173 C A 0.284980 -1.1137e-05
13:63739209 A G 0.626546 1.2387e-05
13:63744162 G A 0.191393 -1.8622e-05
13:63782135 C T 0.464814 -1.3689e-05
13:63783880 A G 0.979744 1.5410e-05
13:63784952 C A 1.445724 2.5815e-06
13:63794202 T C 0.025210 -2.1919e-06
13:63802225 C T 0.162083 -1.1965e-05
13:63814146 T C 0.088453 -3.1258e-06
13:63832394 C T 0.696739 1.4230e-05
13:63835703 G C 0.050141 -7.1389e-06
13:63845433 C T 0.185505 -1.7160e-05
13:63853432 T C 0.025631 -1.2777e-05
13:63860715 A G 0.455144 1.9430e-06
13:63861240 G A 1.724512 4.1559e-06
13:63864775 G T 0.093325 -2.4583e-06
13:63875355 G A 0.074976 1.0836e-05
13:63883296 C T 0.070448 5.5937e-06
13:63901563 C T 1.084394 1.2556e-05
13:63901955 G A 0.026882 7.8326e-06
13:63904381 C T 0.199723 -1.5763e-05
13:63911848 T C 0.076639 -9.3638e-06
13:63925828 C T 0.053041 9.5305e-07
13:63928549 T C 0.043953 -1.6892e-06
13:63938764 G C 0.044038 4.8763e-07
13:63945967 G A 0.458347 1.5218e-05
13:63961009 C T 0.900817 -9.2876e-06
13:63962642 A C 0.250557 -2.2773e-05
13:63971167 A G 0.025155 -1.0649e-05
13:63973759 G A 1.490380 -1.7109e-05
13:63974125 G A 1.079926 2.6001e-06
13:63974314 T G 0.060755 -5.5697e-06
13:63974931 G T 0.040312 -1.0037e-05
13:63977436 T C 0.831049 1.1751e-05
13:63980238 C A 0.204418 2.3364e-05
13:63981947 G T 0.056896 6.4563e-06
13:63995773 C G 0.107513 5.7054e-06
13:63997959 C T 0.031557 4.3836e-06
13:63998168 C T 0.060830 -1.9346e-05
13:64010704 A C 0.251634 -1.0486e-05
13:64013455 T C 0.411572 -2.4487e-05
13:64014055 C T 1.950587 -8.7902e-06
13:64020080 T C 0.117800 3.2353e-06
13:64023097 C A 0.063420 -5.3907e-06
13:64033157 A G 0.028752 -1.1550e-05
13:64036903 G A 1.489636 -1.7867e-05
13:64046486 C T 0.479474 1.0205e-05
13:64059145 A G 0.597842 -6.1797e-06
13:64077991 G T 0.529852 -2.9212e-05
13:64092462 G A 0.024754 -1.7763e-05
13:64114472 G A 0.218296 2.8563e-05
13:64127128 G C 0.696001 2.9807e-05
13:64127621 G C 0.234275 -1.9366e-05
13:64135370 A G 1.946392 -9.0790e-06
13:64139821 G T 0.425675 -2.7846e-05
13:64142881 A G 0.054560 -4.9729e-06
13:64144753 C T 0.963085 1.3244e-05
13:64149339 G A 0.589240 2.0251e-06
13:64160461 T C 0.429517 2.3224e-05
13:64180198 C A 0.106843 -2.3317e-05
13:64189612 A G 0.454866 -2.3570e-05
13:64194916 T C 1.068129 -7.0751e-06
13:64200994 C T 0.058841 -5.2494e-06
13:64202461 G A 0.113925 -2.1623e-05
13:64204678 C T 0.069469 1.3801e-05
13:64205210 T C 0.099618 -2.6267e-05
13:64206532 G A 0.088613 -6.3560e-07
13:64210160 A C 0.132756 -1.0291e-06
13:64215595 T G 0.105177 6.3760e-06
13:64218013 A G 0.040407 4.1696e-06
13:64220103 G A 0.065521 7.3820e-06
13:64240088 A G 1.836316 -4.4937e-05
13:64244290 T C 0.084489 6.7041e-06
13:64253413 C T 0.581621 2.4688e-05
13:64253965 T C 0.037949 7.3928e-06
13:64264045 A G 0.170267 -1.1892e-05
13:64264260 G T 0.414132 -2.3764e-05
13:64264955 G A 0.104286 -3.4584e-05
13:64284063 A G 0.531487 2.5228e-05
13:64285823 G A 0.034413 8.3409e-06
13:64304330 T G 0.028565 4.5999e-06
13:64306174 T G 0.037656 1.5230e-05
13:64306395 T C 0.085053 6.2203e-06
13:64307766 T C 0.039679 1.0087e-05
13:64343702 C T 0.096807 -2.6524e-05
13:64344461 G A 0.083085 -4.3846e-06
13:64348518 G A 0.083948 5.0307e-06
13:64367689 A C 0.037306 1.3867e-05
13:64393755 C T 0.194194 -3.6198e-05
13:64421485 A G 0.088548 7.1448e-06
13:64421730 T G 0.106221 -8.5577e-06
13:64434081 A G 0.042834 -3.3510e-06
13:64443749 T C 0.048750 1.2530e-05
13:64444995 A C 0.026417 -7.3030e-06
13:64448159 A C 0.045612 7.1121e-06
13:64450415 T C 0.247470 3.2369e-05
13:64454561 T C 1.370887 2.1827e-05
13:64474179 G A 1.557204 1.0298e-05
13:64479182 C T 0.090765 6.2061e-06
13:64483585 G A 0.145764 -5.1350e-07
13:64489803 G A 0.101774 -2.6859e-05
13:64495732 T A 0.045683 -4.2348e-06
13:64499371 C A 0.213376 -2.3584e-06
13:64499531 C A 0.036929 -2.7098e-05
13:64500504 C T 0.092567 7.9141e-06
13:64504215 C T 0.041403 3.5964e-05
13:64530743 C T 0.057576 7.4732e-06
13:64536072 C T 0.649709 2.2243e-05
13:64538881 G A 0.041189 1.0247e-06
13:64546500 T C 0.040886 -1.2938e-05
13:64555757 C T 0.186317 -1.9407e-06
13:64559074 C G 0.265815 -1.6469e-05
13:64565000 T C 0.048284 -7.5117e-06
13:64568065 G A 0.053574 -1.6505e-05
13:64575866 A G 0.043732 4.8037e-06
13:64578103 C T 1.565870 3.1983e-05
13:64579411 A G 0.244321 -1.0836e-05
13:64585126 G A 0.299470 -1.0821e-05
13:64585809 C T 1.153176 3.9650e-05
13:64585944 C T 1.320127 4.2282e-05
13:64595940 A G 0.324544 -2.6566e-05
13:64600262 C T 0.521679 -1.3367e-05
13:64600595 T C 0.031125 6.3303e-06
13:64604687 A G 0.078165 2.5167e-05
13:64613144 T G 0.284388 5.5747e-05
13:64614833 T C 0.203632 6.3392e-06
13:64626277 A C 0.126813 1.0777e-06
13:64637710 C T 0.079777 -3.2186e-05
13:64646303 A G 0.035334 -1.1668e-05
13:64650413 G A 0.083078 1.6554e-07
13:64668443 G T 1.116305 1.0114e-05
13:64670123 G T 0.125583 -4.4091e-05
13:64672145 C T 0.031652 -2.3126e-06
13:64678582 A C 1.118273 8.7233e-06
13:64681037 T A 0.147586 -1.8180e-05
13:64686892 C T 0.063213 4.0985e-05
13:64694922 T C 0.043429 4.3330e-06
13:64733435 T G 0.183366 4.5345e-06
13:64736484 G T 1.117202 8.4590e-06
13:64746213 C T 0.078434 -2.9089e-05
13:64747965 G A 0.036878 -1.5817e-05
13:64759807 A G 0.089473 4.6499e-05
13:64769419 G A 1.110555 1.1415e-05
13:64776739 T A 0.143697 5.3039e-06
13:64777212 T C 0.036082 -1.6310e-05
13:64795587 A C 0.091938 1.3813e-05
13:64798478 A C 0.984310 7.4431e-06
13:64799028 A G 0.276474 1.0928e-05
13:64799719 C T 0.033026 -7.3388e-06
13:64804359 C G 0.146254 1.1856e-05
13:64808382 A G 0.046057 9.2450e-06
13:64814668 T C 0.078784 -3.0479e-05
13:64814927 A G 0.043072 3.3969e-06
13:64815855 G C 0.063454 -3.1397e-06
13:64830842 T C 0.127439 5.0281e-06
13:64832160 G A 0.123159 -4.1815e-06
13:64852658 C T 0.880585 -9.9607e-06
13:64858180 G A 0.341250 -2.8686e-06
13:64860024 C T 0.045163 -9.6331e-06
13:64870962 C T 0.166313 -6.1143e-06
13:64874048 A C 0.033764 -1.5655e-05
13:64883596 A G 0.118824 8.1046e-06
13:64894076 G A 0.049539 1.7738e-07
13:64904501 T C 0.031054 7.4356e-06
13:64909625 A G 0.101498 -1.1192e-05
13:64910834 A G 0.067718 2.0491e-06
13:64933414 A G 0.795762 2.7647e-05
13:64939353 C T 0.282325 2.9593e-05
13:64943730 T C 0.053530 -1.0285e-05
13:64943734 T A 0.050651 1.7141e-05
13:64961736 G C 0.153019 6.7498e-05
13:64969902 A G 0.854882 1.6371e-05
13:64972263 A G 0.368779 -2.9893e-06
13:64973238 C T 0.487497 1.7003e-05
13:64980446 C T 0.068119 -1.2004e-05
13:64983162 C T 0.122761 -3.3724e-05
13:64992376 G C 0.046068 -9.0795e-06
13:64997441 T C 0.117066 -1.8105e-06
13:64999693 A G 0.048872 1.5857e-05
13:65003230 C T 0.364033 1.7753e-05
13:65006044 A G 0.069598 -2.8339e-05
13:65008820 T C 0.732346 -2.7997e-05
13:65017017 C T 0.106255 2.1809e-06
13:65034016 C G 0.092281 5.1672e-06
13:65052462 G A 0.424927 1.3334e-05
13:65054431 C T 0.032941 -2.5004e-05
13:65057444 G A 0.700149 -3.0748e-05
13:65066568 G T 0.030986 -3.3189e-06
13:65067775 G A 0.151537 -2.9416e-05
13:65068265 C T 0.140603 5.2109e-06
13:65068868 C A 0.051705 -1.7245e-05
13:65074048 G A 0.598294 2.2053e-05
13:65078885 G T 0.616582 2.2894e-05
13:65081112 G A 0.061788 1.2948e-05
13:65087079 G A 0.089262 1.7431e-06
13:65089469 A G 0.736718 1.4683e-05
13:65094772 A C 0.033315 -1.8440e-05
13:65103343 G T 0.153094 -2.4835e-06
13:65106018 A C 0.074742 8.8448e-06
13:65106839 A G 0.025607 -1.1033e-05
13:65108011 G A 0.750028 1.7947e-05
13:65108540 G A 1.961395 1.6189e-05
13:65128298 T C 0.606365 3.1662e-05
13:65133521 A G 0.079549 2.1399e-07
13:65136258 A G 0.033264 -8.1599e-06
13:65137778 A C 0.096368 5.7767e-06
13:65153124 G A 0.070298 -4.6245e-06
13:65160529 T C 0.182934 5.9692e-06
13:65164336 T C 0.112640 1.2294e-05
13:65172169 C T 1.893742 6.7048e-06
13:65185854 G A 0.517592 6.1059e-05
13:65186564 C A 0.109202 2.0647e-05
13:65191426 A G 0.114883 2.6957e-05
13:65192005 A G 0.046608 3.2008e-06
13:65196309 T C 0.040125 -1.4794e-06
13:65198494 C T 0.512979 -4.1089e-05
13:65199372 C T 1.548048 -1.3992e-05
13:65200132 T C 0.088497 -4.1403e-07
13:65200731 T G 0.354948 8.8306e-06
13:65203738 T C 0.117457 -2.9041e-06
13:65211738 T C 0.043249 4.6777e-05
13:65221918 G A 0.020059 -9.2890e-06
13:65228418 T C 0.202922 2.7258e-05
13:65228629 G T 0.614413 -4.6186e-07
13:65228682 A G 0.056165 -2.5579e-06
13:65230097 T C 1.070750 4.6842e-06
13:65232438 T C 0.053751 1.6870e-06
13:65234678 T G 0.348730 -4.1157e-07
13:65241850 A C 0.208525 1.4863e-05
13:65242199 G A 0.040403 -2.2142e-06
13:65245340 T C 0.599552 2.4813e-06
13:65248691 T C 0.024078 -8.5280e-06
13:65250268 G C 0.118627 -4.3088e-06
13:65256313 T C 0.049858 -7.3792e-06
13:65275121 G T 0.233197 1.6205e-05
13:65287791 T C 0.346639 -1.1811e-05
13:65290559 T C 0.222049 -9.4647e-06
13:65291205 T C 0.247157 1.1041e-05
13:65322295 A G 0.341125 -1.3386e-05
13:65337612 T C 0.851656 -1.9078e-06
13:65338352 A G 0.145696 5.9417e-06
13:65339526 C T 0.463018 1.4915e-05
13:65340176 A C 0.061051 1.3320e-06
13:65340729 G A 0.022449 5.6453e-06
13:65349428 G A 0.836023 -1.5555e-05
13:65360737 C T 1.769900 2.6927e-05
13:65361853 A G 0.077020 6.8559e-06
13:65368490 T C 0.402352 3.0181e-05
13:65374185 G A 0.049488 -6.0427e-06
13:65375075 T C 0.054540 9.0812e-08
13:65375823 T C 0.251515 1.5053e-05
13:65389063 A G 0.083666 -1.5150e-06
13:65390995 T C 0.576083 3.0583e-05
13:65391510 A C 0.352065 -5.6989e-05
13:65393723 G A 0.074854 -2.5992e-05
13:65428142 A C 0.800179 -9.1780e-06
13:65431736 T C 0.079212 -2.0152e-05
13:65437408 A G 0.037480 -2.2029e-05
13:65469455 G A 0.263459 5.5767e-06
13:65469787 G A 1.527965 8.5682e-06
13:65485756 A G 0.523930 -2.2833e-06
13:65492339 C T 1.679489 -1.0213e-05
13:65512475 A C 0.360864 -5.6988e-06
13:65524508 T G 0.099305 3.1250e-06
13:65549380 C T 1.320678 -6.5343e-06
13:65562849 C T 0.147919 7.2853e-07
13:65581824 A G 0.040910 -2.8969e-06
13:65584777 T C 0.020545 -1.1495e-05
13:65588737 C T 0.256483 3.9594e-06
13:65649652 T C 0.062547 -4.1535e-06
13:65682101 C T 0.023540 6.7786e-06
13:65684246 C T 0.049185 -7.8536e-06
13:65685541 T C 0.059738 1.0490e-05
13:65690008 T C 1.182431 3.3329e-06
13:65702359 G T 0.150979 9.6769e-06
13:65708151 G T 0.023455 1.1511e-05
13:65720985 A G 0.144166 -5.6589e-06
13:65726582 G T 0.033356 -7.8906e-06
13:65737311 T C 0.950002 4.9421e-06
13:65738402 G T 0.097762 -1.7275e-05
13:65750572 C T 1.055455 1.5224e-05
13:65782165 G A 0.898763 9.2211e-06
13:65782665 G T 0.038194 -5.5827e-07
13:65791526 G A 0.093288 8.1178e-06
13:65817648 G A 0.021572 1.0466e-05
13:65818410 A G 0.048951 4.6616e-06
13:65824765 T C 0.056808 9.1551e-06
13:65842880 A G 0.104674 -1.8014e-05
13:65843751 A G 0.034937 -2.1003e-06
13:65859574 T C 0.867992 5.9692e-06
13:65888580 G A 0.075364 3.2163e-05
13:65898673 T C 0.190339 -1.2049e-06
13:65911437 A G 0.246351 2.5300e-07
13:65913746 T C 0.055356 -1.9800e-05
13:65915652 T C 0.320494 -9.7188e-06
13:65916522 G A 1.083717 3.6561e-07
13:65927558 C A 0.085710 -3.7348e-05
13:65937130 G T 1.115128 -3.9728e-07
13:65941865 G A 0.232051 -5.7161e-06
13:65949330 T G 0.052184 3.6816e-06
13:65965501 T G 0.020141 -1.0591e-05
13:65971316 A C 0.081378 1.1926e-05
13:65973864 G A 0.130468 2.4929e-06
13:65978645 G A 0.036011 -9.4343e-06
13:65980223 A C 0.072127 3.3498e-05
13:65984675 A G 0.238212 -3.9223e-06
13:65992870 G A 0.688682 1.2274e-05
13:65992984 G A 0.618057 5.2947e-06
13:66003630 T G 0.094440 1.5562e-05
13:66019258 A G 0.077499 -6.4652e-05
13:66025237 G A 0.052306 -1.9091e-05
13:66035474 T C 0.074239 1.3178e-05
13:66082622 G A 1.145478 1.1436e-05
13:66085374 G A 0.249608 2.0044e-05
13:66091518 A G 0.066650 2.2774e-06
13:66100739 G A 0.102032 -4.1438e-05
13:66101197 G A 0.049022 1.7604e-05
13:66103210 G A 0.054455 -9.1410e-06
13:66103890 A C 0.249020 1.2763e-05
13:66119595 C T 0.038177 -3.3672e-06
13:66120566 C T 0.237138 -2.1152e-05
13:66120784 G A 1.675402 9.6000e-06
13:66134678 A G 0.046142 -1.2255e-05
13:66137562 C T 0.396464 -1.1430e-05
13:66140408 G A 0.026056 -5.8534e-06
13:66143984 C A 0.047441 -1.7987e-05
13:66149008 C T 0.709203 -4.8664e-06
13:66151097 A G 0.087865 -9.4443e-06
13:66151298 G A 0.039798 -4.2053e-06
13:66151593 A G 0.309673 2.4118e-05
13:66175876 T C 0.118130 -1.9187e-05
13:66192649 C T 0.420592 -4.9069e-06
13:66197455 G A 0.091911 -3.5247e-06
13:66201226 A G 0.024428 -2.6857e-06
13:66201817 T C 0.783421 -2.4091e-05
13:66205228 A G 1.218235 6.8687e-06
13:66214812 A G 0.034794 7.4813e-06
13:66219270 C T 0.041454 -1.0554e-05
13:66219375 A G 0.038255 -1.6136e-05
13:66224773 T C 0.619407 -1.2644e-05
13:66225819 A C 0.435915 -9.7584e-06
13:66253131 G T 0.676782 4.0958e-05
13:66254022 G A 0.542306 -1.0209e-05
13:66256131 C T 0.036317 -1.4014e-05
13:66263059 G T 0.080933 1.2307e-05
13:66267448 T C 0.066637 2.2648e-06
13:66274381 A C 0.053486 7.3223e-06
13:66282652 C A 0.080943 5.1991e-06
13:66283716 G T 0.096327 -7.7072e-06
13:66289335 G A 0.227812 -1.3392e-05
13:66300562 A G 0.338112 -1.5031e-05
13:66309676 G A 1.187589 1.4474e-05
13:66321093 A C 1.270167 1.6500e-05
13:66335045 A G 0.049590 1.1739e-05
13:66345298 C T 0.537951 2.0093e-05
13:66345458 T C 0.075646 -1.8928e-06
13:66350716 T C 0.440393 1.7812e-05
13:66355635 C T 1.538936 2.7969e-05
13:66356341 T C 0.089222 5.0380e-06
13:66358010 A C 1.211377 3.3519e-05
13:66370707 G A 0.311417 -1.3152e-05
13:66370855 T C 0.330612 -2.9867e-06
13:66371028 C A 0.058212 7.6387e-06
13:66371040 A G 0.031948 -8.0442e-06
13:66372497 A G 0.071716 -3.7175e-05
13:66373476 C T 0.122931 -1.2186e-06
13:66373850 G A 0.075609 -2.9649e-06
13:66375596 G A 0.186232 3.5282e-05
13:66376600 A T 0.030071 1.3208e-05
13:66392383 C T 0.753652 -2.0972e-05
13:66411116 T C 0.042889 -9.2748e-06
13:66411948 A G 0.057787 1.0589e-05
13:66414058 A G 0.309408 4.6252e-06
13:66429052 G A 1.100577 -1.8804e-05
13:66436747 T C 0.341298 5.9108e-06
13:66442699 A C 0.383942 4.7073e-06
13:66450470 C T 0.037609 1.0614e-05
13:66451028 T C 0.911703 1.7285e-05
13:66463578 A G 0.106017 -5.2730e-06
13:66483298 G A 0.050453 -7.9835e-07
13:66486462 C A 0.041882 -1.9038e-05
13:66488117 A C 0.087358 1.3084e-05
13:66495761 C T 0.068653 -1.6971e-06
13:66500486 G A 1.012746 -1.4096e-05
13:66501606 A C 0.082113 1.1783e-05
13:66501826 A G 0.036626 5.8695e-06
13:66519778 A G 0.046663 -2.1549e-05
13:66524097 T G 0.200025 -4.3019e-06
13:66529126 A C 0.022480 -5.4528e-07
13:66537347 C T 0.045177 7.8450e-06
13:66547947 A C 0.047870 1.1719e-05
13:66556296 A G 0.409662 -1.4243e-05
13:66571345 C A 0.373545 -1.0354e-05
13:66581533 C T 0.291552 2.8531e-05
13:66582128 T G 0.073487 -4.9393e-06
13:66583181 C T 0.021239 -2.0537e-06
13:66593822 T C 0.025434 -2.2059e-06
13:66603618 C T 0.260450 -1.1890e-05
13:66603873 A G 0.710648 9.3868e-06
13:66614620 G A 0.247371 1.7345e-05
13:66618179 T C 0.040720 4.2023e-06
13:66640138 A G 0.052534 -1.3414e-05
13:66642011 A G 0.068353 -1.9231e-05
13:66648702 T C 0.253147 1.6406e-05
13:66651053 C T 0.144101 -1.8728e-05
13:66651282 A G 0.364845 4.2892e-05
13:66651350 C T 0.126834 -5.2930e-07
13:66654311 A G 0.279013 -8.9430e-06
13:66657417 C T 0.116940 -1.9432e-05
13:66658242 A G 0.427834 -3.9284e-06
13:66673368 G A 0.062530 -7.1612e-06
13:66681400 A G 0.041015 3.7704e-06
13:66692950 A G 0.365168 4.4384e-05
13:66694191 C T 0.042216 -2.3440e-05
13:66697521 G A 0.050161 1.5166e-05
13:66704815 A T 0.073035 -1.8138e-05
13:66707657 A G 0.049321 -1.9259e-05
13:66710987 A G 0.055733 -6.9657e-06
13:66721215 C A 0.365461 4.3785e-05
13:66725649 A C 0.022908 -6.6025e-06
13:66727425 A G 0.644790 1.9496e-05
13:66731477 G A 0.214689 -3.9052e-06
13:66735594 G A 1.828448 -5.4375e-06
13:66749348 T C 1.055050 1.8567e-06
13:66760597 C T 0.020579 8.2677e-06
13:66764526 G A 0.027811 2.3175e-06
13:66777436 A G 0.044072 -9.7553e-06
13:66785105 A G 0.053306 1.6954e-06
13:66795188 G A 0.340196 6.6737e-06
13:66795527 A G 0.105598 2.0702e-05
13:66797237 G A 0.770764 1.8950e-05
13:66813646 A G 0.045167 -2.3051e-05
13:66814912 T C 0.127517 2.1609e-05
13:66815080 A G 0.044014 -2.0830e-06
13:66816435 T C 1.000898 1.3639e-05
13:66823469 T G 0.105017 3.5263e-06
13:66824419 A C 0.068877 -1.4226e-05
13:66862828 A G 0.077604 1.4907e-05
13:66871245 T C 0.057777 1.3977e-06
13:66873219 A T 0.026345 1.8053e-05
13:66873857 G A 0.026617 -1.0032e-05
13:66880276 T C 0.026355 5.6241e-06
13:66891156 A G 0.196445 -5.2504e-06
13:66891316 T C 0.405946 -1.7498e-06
13:66892167 C T 0.042294 3.1734e-06
13:66896512 A G 0.411222 -3.0510e-06
13:66898138 T C 0.031707 -1.0355e-05
13:66902729 A G 1.472341 1.5009e-05
13:66915580 C T 0.077366 1.7371e-05
13:66915909 A G 0.030629 -1.4221e-05
13:66919913 A G 0.137584 -1.8237e-05
13:66923923 T C 0.124423 8.4479e-06
13:66931562 G A 0.024149 -5.8394e-06
13:66935268 T C 0.184145 1.2960e-05
13:66939588 C T 0.951767 9.0652e-06
13:66944393 T C 0.171504 -1.5545e-05
13:66953163 T C 0.039319 3.2120e-05
13:66953333 G T 0.189751 1.8404e-05
13:66961994 T C 0.212316 -8.1082e-07
13:66967622 G A 0.035474 3.4714e-06
13:66968060 G A 0.140005 -4.9281e-06
13:66970212 C T 0.064087 -1.0024e-05
13:66981738 T C 1.025437 -4.7758e-06
13:66989113 A G 0.035977 -1.5603e-05
13:66998937 A G 0.020562 2.8906e-05
13:67000255 A G 1.795786 3.7125e-05
13:67002521 A C 0.023245 -9.3211e-06
13:67002568 C T 0.090700 -1.2039e-05
13:67003121 G A 0.041468 -2.1471e-05
13:67005873 T C 0.027093 -2.1513e-05
13:67008875 C A 0.034471 -4.6458e-06
13:67013033 A T 0.072352 -1.5655e-05
13:67013049 C T 0.905414 1.1724e-05
13:67015765 A G 0.052527 1.5714e-06
13:67018036 A G 0.029966 1.7267e-05
13:67031008 T G 0.035409 -1.1694e-05
13:67031498 C T 0.410100 -1.3108e-05
13:67032608 G A 0.021388 -9.9924e-06
13:67041212 T C 0.086447 -5.1871e-06
13:67044251 C G 0.052728 4.0792e-06
13:67053517 C T 0.058589 3.3916e-06
13:67075033 G A 0.072953 5.8076e-06
13:67078989 A G 0.022017 -2.4403e-06
13:67080274 C T 0.398945 -1.5243e-05
13:67102728 A G 0.536458 -1.7722e-06
13:67108361 T C 0.293544 1.6526e-05
13:67115663 A G 0.058504 2.0185e-06
13:67125356 T C 0.030408 -1.0170e-05
13:67133055 A G 0.067738 -1.7730e-06
13:67141352 G A 0.042304 2.8715e-06
13:67142841 G T 0.584440 4.9912e-08
13:67144882 A G 0.029493 -1.7461e-05
13:67145742 A G 0.023438 -2.1462e-05
13:67152523 A G 0.034063 2.7280e-06
13:67158127 G A 0.141708 -2.0481e-05
13:67162350 A C 0.062536 2.7884e-05
13:67174385 G A 0.344354 5.7487e-06
13:67174714 A G 0.140542 2.2389e-05
13:67190960 A G 0.113891 1.4398e-05
13:67207672 T C 0.035447 -2.3472e-05
13:67211571 T C 0.023010 -8.7000e-06
13:67212338 G A 0.159826 2.3948e-05
13:67215486 A G 0.035943 -1.0717e-05
13:67219064 G C 0.550129 3.8017e-06
13:67220803 T C 0.032897 -5.7714e-06
13:67234637 C T 0.209759 -4.3381e-06
13:67236885 C A 1.076265 -1.0388e-06
13:67237022 T C 0.097395 -6.1832e-06
13:67240637 G A 0.044215 3.4846e-06
13:67248036 C A 0.064420 -6.7771e-06
13:67249717 A G 1.424502 -1.8998e-05
13:67260870 G A 0.712718 -9.2855e-06
13:67280251 C T 0.452608 3.7295e-06
13:67283156 A G 0.048339 2.8770e-05
13:67295693 T C 0.068037 -1.1161e-05
13:67296489 A G 0.676690 -1.0857e-06
13:67297158 A C 0.023245 -3.6706e-06
13:67298093 C T 0.050508 -2.1970e-05
13:67299066 T C 0.237722 1.0369e-06
13:67304478 G A 0.238124 -6.8935e-05
13:67304963 G A 0.866798 1.0394e-05
13:67311108 C T 1.445543 1.3297e-05
13:67311163 A G 0.044776 -1.5836e-05
13:67341775 C T 0.373725 9.9024e-06
13:67343503 T C 0.185763 7.1026e-06
13:67380577 T A 0.865037 4.1039e-05
13:67403056 A G 0.117083 -3.1159e-05
13:67406087 A G 0.856001 2.9341e-05
13:67411788 G T 0.024571 2.7495e-06
13:67412255 C T 0.051089 1.1628e-05
13:67416240 G A 0.445486 -2.6344e-05
13:67417860 A G 0.026447 -6.8172e-06
13:67420193 A G 0.043705 6.5581e-06
13:67433896 G A 0.250557 7.5077e-06
13:67440052 A G 0.021514 5.3484e-06
13:67443073 T G 0.051416 -1.8555e-05
13:67467986 G T 0.523824 -4.0434e-05
13:67470880 T C 0.652222 2.5294e-05
13:67475796 T C 0.309703 -4.1559e-05
13:67479735 G A 0.064104 1.5912e-05
13:67483846 A C 1.109080 -7.4120e-06
13:67487682 G T 0.422357 2.7690e-05
13:67504048 G T 0.448287 2.2029e-05
13:67511352 T C 0.066130 3.6047e-06
13:67511546 C T 0.065147 3.9708e-06
13:67519121 G A 0.386485 -1.0925e-06
13:67523375 T C 0.079719 -3.2312e-05
13:67527387 T C 0.385360 2.3818e-07
13:67527643 T G 0.841626 -1.5147e-05
13:67528573 C T 0.431346 -7.6614e-06
13:67530608 T C 0.021803 1.0720e-05
13:67532568 C T 0.079780 5.3636e-06
13:67536416 C T 0.210112 -2.6386e-05
13:67542502 C T 0.059065 -8.9752e-06
13:67543950 A G 0.116342 6.4904e-06
13:67549912 A G 0.039312 -1.4956e-05
13:67560612 C T 0.099023 -2.7448e-05
13:67571109 C T 1.665957 -1.1355e-04
13:67582443 C T 0.043270 2.9283e-06
13:67588255 C T 0.026111 -5.1738e-06
13:67589688 C T 1.500124 -1.2537e-05
13:67590302 C T 0.836727 2.2048e-05
13:67590454 A G 0.036368 3.1828e-06
13:67603745 C T 0.196486 -5.8235e-07
13:67625161 C T 1.730567 -1.2708e-05
13:67631115 C T 0.041172 1.4439e-05
13:67632976 C T 0.056053 1.1702e-05
13:67637548 A C 0.026508 -3.6558e-05
13:67651061 A G 1.854185 -2.3067e-06
13:67676468 G T 0.032179 5.8157e-07
13:67685156 C T 0.035630 4.1436e-06
13:67690056 A G 0.546912 -2.8017e-05
13:67699198 T C 0.410369 4.1258e-05
13:67699902 G A 0.046884 -3.4072e-06
13:67700236 C A 1.869151 -3.1941e-05
13:67709093 G A 0.501314 -2.6619e-05
13:67713205 C T 0.230770 1.7655e-05
13:67721500 C T 0.927108 1.4786e-06
13:67721724 G C 0.594350 -1.5745e-05
13:67726098 G A 0.046061 1.3761e-06
13:67728051 T C 0.391887 7.9277e-06
13:67731496 A G 1.225004 -9.3644e-06
13:67737477 A G 0.047312 -7.1965e-06
13:67740758 G A 0.074317 -8.4678e-06
13:67741129 C T 1.973396 -4.5713e-06
13:67745848 C T 1.566274 -1.2703e-05
13:67752369 G A 1.105813 8.3481e-06
13:67754785 T C 0.154896 -1.0603e-05
13:67755274 T C 0.292861 -1.2418e-05
13:67755668 G T 1.515896 3.8081e-06
13:67761338 T G 0.022442 -3.0774e-06
13:67764333 T C 1.945038 5.9818e-06
13:67774851 C T 0.064025 -6.6269e-06
13:67776497 G T 0.060252 -2.8636e-05
13:67780695 C A 0.040696 -2.3609e-06
13:67781921 A G 0.024727 9.2414e-06
13:67783488 A G 1.120921 -9.9659e-07
13:67786831 A G 0.207678 2.3560e-05
13:67786924 T C 0.039924 -1.4338e-05
13:67792953 G A 0.046669 -1.7577e-05
13:67795327 C T 1.717461 1.0155e-05
13:67798928 T C 1.245097 -1.2192e-05
13:67801721 G A 0.039081 6.9059e-06
13:67809608 T G 0.198067 -3.1614e-07
13:67821920 T C 0.030432 -1.0268e-05
13:67826035 G T 1.566098 1.0387e-05
13:67829885 A C 0.066161 -1.2585e-05
13:67831381 C T 0.039948 1.0967e-05
13:67834345 C T 0.064240 -2.7391e-05
13:67843475 C A 1.319271 -1.0799e-05
13:67844453 T C 0.113795 -2.1000e-05
13:67845335 T C 0.361326 -2.3419e-06
13:67847357 C T 0.183594 2.5799e-06
13:67850672 T C 0.329871 -1.8906e-05
13:67852866 T C 0.047084 -1.2141e-05
13:67858550 C T 0.098030 3.2431e-06
13:67861953 G A 0.021942 1.7749e-05
13:67871490 A G 0.054156 3.9841e-06
13:67871571 A C 0.154304 -2.7248e-05
```
