## Supplemental_Data_Files for "Common genetic variation associated with Mendelian disease severity revealed through cryptic phenotype analysis": SupplementalDataFile_8.txt (part 16 of 21)

```
13:67872850 T C 0.225157 -1.1458e-05
13:67874481 C T 0.048923 -1.0092e-05
13:67881077 A G 0.076360 -5.3384e-05
13:67882850 G A 1.815689 3.1602e-06
13:67884885 A C 0.054006 4.8199e-06
13:67888788 G A 1.569059 3.0827e-06
13:67896167 A G 0.252865 -9.0485e-06
13:67898855 T C 0.085407 -6.5516e-06
13:67900578 C T 0.096671 1.2687e-05
13:67903915 G A 1.479984 1.7045e-05
13:67905254 C T 0.031659 -2.0366e-05
13:67905604 G T 0.121952 1.7420e-05
13:67915473 T G 0.264064 8.9942e-06
13:67916076 T C 0.028453 -1.3714e-06
13:67928173 A G 1.470182 1.2768e-05
13:67928438 C T 0.345028 9.6964e-06
13:67933776 C A 0.101961 1.5224e-05
13:67939983 G A 1.174112 1.1153e-06
13:67943173 G A 0.077448 4.6084e-06
13:67944116 T C 0.592031 -1.6815e-05
13:67945196 G A 0.027569 5.3409e-06
13:67958931 A G 1.822437 -1.1337e-05
13:67963679 G T 0.024795 1.6401e-05
13:67973403 A G 0.020868 8.7795e-06
13:67980212 A G 0.064957 -1.1325e-05
13:67981377 G T 0.097969 6.5554e-06
13:67986867 A G 1.839569 -1.1193e-05
13:67987005 G A 0.046826 -1.3727e-05
13:68001050 T C 0.168543 -6.4664e-06
13:68013501 A C 1.253725 1.8914e-05
13:68017419 G A 0.042277 -5.6776e-06
13:68033740 G A 0.229852 -7.5793e-06
13:68047717 A G 0.218707 8.2924e-06
13:68065298 G A 0.488663 -2.8458e-05
13:68067937 G A 0.213913 1.7223e-05
13:68070649 T C 0.049682 -2.6338e-05
13:68075648 A G 0.069397 7.3691e-06
13:68076885 A G 0.512431 -3.0260e-05
13:68081047 T C 0.180463 -9.9129e-06
13:68088772 C A 1.743181 -3.7819e-05
13:68089511 G C 0.234476 -7.5117e-06
13:68090065 G A 1.740964 -4.0407e-05
13:68090803 T C 0.030214 2.0511e-07
13:68101164 G A 0.042957 3.7916e-06
13:68104771 C A 1.058062 1.1110e-05
13:68105088 G A 1.240524 6.9741e-06
13:68122371 G T 0.082510 1.1764e-05
13:68142114 C G 0.071481 4.4098e-06
13:68142421 A C 0.186881 4.2847e-05
13:68143677 T C 1.313518 3.1999e-06
13:68148798 A G 0.057661 -6.5197e-06
13:68149973 T C 0.027535 -5.5697e-06
13:68150431 T C 0.189775 4.4708e-05
13:68155060 A G 0.028572 -2.1150e-05
13:68174418 C T 1.882356 1.9319e-05
13:68188629 A G 0.044446 5.3401e-06
13:68191587 C T 0.188435 5.0662e-05
13:68195641 G A 0.375034 -1.7763e-05
13:68198963 A C 0.076680 -6.8449e-07
13:68213587 C T 1.917894 -9.9169e-06
13:68215064 G A 0.044905 1.9446e-05
13:68217171 T C 0.387148 1.8067e-06
13:68218049 C T 0.137972 -7.9212e-06
13:68220398 G A 0.033951 -1.3864e-05
13:68222576 C A 0.074228 -7.1029e-06
13:68231392 A G 0.121537 -1.2789e-05
13:68231867 T G 0.112272 1.8242e-05
13:68236764 G C 0.113751 -9.7959e-06
13:68267161 G T 0.128031 -2.5785e-06
13:68271038 A G 0.091102 4.0853e-05
13:68276239 T C 0.125321 2.2255e-05
13:68283239 C T 0.029106 -2.7847e-06
13:68302856 A G 0.057746 -4.6683e-06
13:68318984 T G 0.401325 1.1826e-05
13:68336596 T G 0.122288 5.9250e-06
13:68347673 T C 0.029000 -1.4236e-05
13:68356243 A G 0.086685 3.9088e-06
13:68368530 T C 0.082208 -1.8111e-05
13:68373025 C T 0.095800 1.7929e-05
13:68373685 A G 0.036052 -5.7452e-06
13:68375540 C G 0.375262 -2.2629e-05
13:68375906 G A 0.121105 -3.0307e-05
13:68394527 C A 0.075734 -8.9423e-06
13:68394998 T C 0.105422 1.0347e-05
13:68395705 T C 0.047849 2.7889e-05
13:68402435 G A 0.099540 -6.7126e-05
13:68423799 A C 0.045238 2.6150e-07
13:68429944 T C 0.419072 8.2140e-06
13:68432738 C A 0.283005 3.6418e-06
13:68449856 C G 1.608306 -1.1182e-05
13:68456578 C T 1.248639 -1.1941e-05
13:68459218 T G 0.309408 -2.2325e-05
13:68462349 G A 0.158099 1.2830e-05
13:68462603 T C 0.034535 2.3124e-05
13:68471278 G A 0.032856 -2.0462e-05
13:68472014 T C 1.112793 1.9010e-05
13:68494195 C T 0.053313 3.5964e-06
13:68500982 A G 0.036993 7.2787e-07
13:68503182 T C 0.078346 -5.9529e-06
13:68505793 T C 0.083527 -1.8716e-05
13:68518831 C T 0.920801 -2.5336e-05
13:68531445 A G 0.041498 1.3005e-06
13:68559368 T C 0.060741 9.1788e-06
13:68575641 G A 0.034678 2.5785e-05
13:68583738 T C 0.130111 -7.3073e-06
13:68595142 T C 0.032101 3.7321e-06
13:68608150 A C 0.025917 1.2359e-05
13:68608607 G A 0.876461 -1.6626e-05
13:68610061 C A 0.237654 -3.2608e-06
13:68612117 G A 0.052269 1.9371e-06
13:68636448 A G 0.857881 -3.6524e-07
13:68638373 T C 0.027093 1.8600e-07
13:68652684 G A 0.709937 -8.4880e-06
13:68659595 G A 0.063971 2.8923e-06
13:68668269 G A 0.024166 8.2776e-06
13:68680012 T G 0.434977 1.6276e-06
13:68684866 G A 0.053867 8.6048e-07
13:68695369 A C 0.095950 -1.0410e-05
13:68697198 C T 0.027345 -5.8476e-06
13:68702330 G T 0.198641 3.6653e-06
13:68719988 T G 0.622667 -5.4268e-06
13:68721967 T C 0.106122 -1.5246e-05
13:68739557 C T 0.089130 -3.0097e-05
13:68746385 T C 0.100489 -5.7551e-06
13:68750851 A G 0.042549 -1.7516e-06
13:68762290 T C 0.048458 -1.7847e-05
13:68767850 C A 0.066120 -3.8276e-06
13:68774191 G T 0.647231 3.1678e-06
13:68794293 G A 0.035763 -9.9393e-06
13:68802614 T G 0.059245 -1.4834e-05
13:68819267 T C 1.310880 6.1153e-06
13:68822706 G T 0.057243 -1.8884e-05
13:68824395 T C 0.217612 -7.0114e-06
13:68839116 C T 0.945868 1.0272e-05
13:68894560 T C 0.156412 7.8356e-07
13:68895941 C G 0.049410 3.3041e-05
13:68908783 A G 0.031727 -1.3291e-05
13:68921095 C T 1.257064 1.3376e-05
13:68925352 T C 0.109352 2.8236e-05
13:68927515 T C 0.086675 -2.6826e-05
13:68935491 A G 0.035838 4.3585e-06
13:68938546 C T 0.133137 -1.0812e-05
13:68946591 A G 0.185144 -4.5833e-06
13:68961221 G A 0.130458 -4.1683e-06
13:68969575 C T 0.171592 -2.0501e-06
13:68984628 T C 0.062387 2.3462e-05
13:69000876 G A 0.692387 4.6097e-06
13:69004773 T C 0.191121 5.2357e-06
13:69012091 T C 0.149048 -4.1533e-05
13:69027200 T C 0.224025 1.5304e-05
13:69043959 G A 0.073837 1.2999e-05
13:69045126 C T 0.359769 -8.6650e-05
13:69046975 T C 0.048522 -3.3714e-06
13:69048259 G A 0.112636 1.2240e-06
13:69048540 G A 0.069013 -1.5982e-06
13:69058109 G A 0.962554 2.4993e-05
13:69059073 A G 0.045734 -8.8555e-06
13:69061545 A G 0.021463 6.7368e-06
13:69068110 A G 0.035474 2.9987e-06
13:69072898 A G 0.020586 5.3369e-06
13:69103441 T C 0.109644 -4.2866e-05
13:69105549 T A 0.778631 3.6782e-05
13:69108715 C T 0.070376 -4.7930e-06
13:69116298 G A 0.065232 7.2912e-06
13:69117682 C T 0.059612 1.9949e-05
13:69124359 A C 0.103916 9.3669e-06
13:69127905 G T 0.217925 1.1613e-05
13:69129510 T C 0.616986 -4.5459e-06
13:69133986 A G 0.035821 -8.2951e-06
13:69138247 C T 0.147668 -3.9318e-05
13:69140110 T C 0.024397 2.1459e-05
13:69141236 G A 0.205679 -2.1101e-06
13:69146661 C A 0.324690 -4.5606e-05
13:69150368 C T 0.112028 1.4321e-06
13:69176326 A G 0.107241 1.1223e-05
13:69181565 A G 0.681175 -1.7131e-05
13:69183916 C T 0.051297 1.9473e-05
13:69188348 A G 0.057267 3.8627e-06
13:69198439 G A 0.051929 1.3610e-05
13:69198476 A G 0.054720 4.6457e-06
13:69205485 A G 0.762703 -3.3699e-05
13:69217445 G T 0.024469 1.4395e-05
13:69218371 A G 1.642645 2.5126e-05
13:69225499 A G 0.023710 5.7822e-06
13:69238845 G A 1.138662 -1.5718e-05
13:69285816 A G 0.153815 -4.8399e-05
13:69301748 G A 0.048005 -1.6697e-05
13:69303072 A C 1.773582 2.0189e-06
13:69331314 G A 0.030003 1.8217e-06
13:69334044 T C 1.057484 -9.9490e-07
13:69344292 T C 0.151897 1.4745e-05
13:69346079 A G 0.037670 -3.5591e-06
13:69355636 C T 0.540735 2.1931e-06
13:69359105 T C 0.044167 -1.3799e-06
13:69359107 G A 0.189275 4.4068e-06
13:69362759 C A 0.098880 -1.0449e-05
13:69380786 A G 0.161668 -3.6432e-05
13:69388004 A G 0.161206 -4.8770e-06
13:69388776 G A 0.379373 1.4586e-05
13:69402304 G C 0.026821 -5.9620e-06
13:69421770 T G 0.073358 -1.4773e-05
13:69425870 A G 0.562174 -1.2507e-05
13:69439352 A G 0.040856 -2.2030e-06
13:69439439 A G 0.054486 2.0532e-05
13:69439479 A G 0.184029 2.8720e-06
13:69439496 A G 0.152458 9.6017e-06
13:69440765 T C 0.027471 1.0326e-05
13:69448607 G T 0.042736 3.4553e-06
13:69449122 G T 1.509416 1.7571e-05
13:69452685 G A 1.500644 9.2326e-08
13:69453242 G T 0.844713 -5.3956e-07
13:69459832 T C 1.817120 -6.9945e-06
13:69460494 G T 0.062179 -3.0513e-05
13:69482661 G A 0.099129 -2.4531e-05
13:69482984 A G 0.610649 -1.4526e-05
13:69494286 C T 0.074769 5.2633e-06
13:69496046 A G 0.104840 -8.2913e-06
13:69496165 A G 0.363577 2.8384e-06
13:69515128 C T 0.075513 -2.7497e-05
13:69522238 A T 0.079002 9.6869e-06
13:69530664 A G 1.512000 -9.5985e-06
13:69530975 G A 0.100189 -1.5249e-05
13:69531761 A G 0.040781 3.9073e-06
13:69533702 G A 0.109073 1.9665e-05
13:69536771 C T 1.871409 1.2542e-06
13:69545003 A G 0.353694 7.6296e-06
13:69555279 A G 0.967518 -1.6945e-05
13:69572086 T C 0.150174 -1.6242e-05
13:69576975 A G 1.260566 -1.2129e-05
13:69578250 T C 0.107856 -1.2947e-05
13:69589418 G C 0.475224 3.3230e-06
13:69589500 A G 0.123975 1.4682e-05
13:69590780 A C 0.067364 -7.4246e-06
13:69600641 G T 1.049831 2.5320e-05
13:69618636 G C 0.059714 1.4596e-05
13:69651154 G A 0.040414 6.9295e-06
13:69651852 A G 0.508566 1.9307e-05
13:69652077 A G 1.829312 1.2092e-05
13:69652385 C T 0.506315 1.3445e-05
13:69658262 G A 0.028837 -1.8033e-05
13:69667059 C T 0.371101 -5.0337e-06
13:69668893 A C 0.138570 -4.3715e-06
13:69677783 C A 0.045775 2.0814e-05
13:69685462 C T 0.069084 -8.9560e-06
13:69686529 C G 0.099543 -2.4741e-05
13:69687486 T C 0.105391 1.7818e-05
13:69693751 G A 0.289706 -6.7797e-05
13:69706040 G A 0.036817 1.0896e-05
13:69721057 G A 1.834367 2.3554e-05
13:69723951 G A 0.069265 -1.1597e-05
13:69729197 A G 0.315946 -2.0157e-06
13:69738731 T G 0.035698 -8.8564e-06
13:69742263 T G 0.545294 1.2916e-05
13:69746821 A G 0.064464 1.5338e-05
13:69748439 C A 0.060796 -6.4426e-06
13:69757288 G A 0.427130 3.2765e-05
13:69758424 C T 0.254089 -3.7224e-05
13:69758486 C T 0.124967 2.8164e-05
13:69767665 A G 0.023517 -2.0607e-06
13:69771072 G A 0.095787 -4.1066e-05
13:69771123 G T 1.878827 -1.2012e-05
13:69772371 A C 0.151292 -2.9104e-05
13:69773728 G A 0.159023 1.0795e-05
13:69783304 G T 0.058878 1.0942e-05
13:69810624 T C 0.136822 -7.8572e-06
13:69817311 G T 1.758769 4.6424e-07
13:69823223 C T 0.066463 1.9591e-05
13:69839001 T C 0.031122 -1.4315e-05
13:69841944 A G 0.085172 1.0688e-05
13:69852862 G A 0.041298 2.1955e-06
13:69857536 C A 0.060847 -2.7742e-05
13:69867256 C T 0.068047 1.2146e-06
13:69868024 T C 0.052837 1.4671e-05
13:69873227 A G 0.172633 -1.8064e-05
13:69886213 A G 0.673729 -1.5845e-06
13:69919725 G A 1.721473 1.9263e-05
13:69923323 A G 1.553025 2.6748e-05
13:69959101 G A 0.050572 1.0189e-05
13:69963850 G A 0.671662 -1.1849e-06
13:69964010 T G 0.063002 -2.1508e-06
13:69964190 C T 0.025373 2.0548e-05
13:69968062 G A 0.122400 -3.0273e-06
13:69983244 G A 0.227499 1.7498e-06
13:69993329 G C 0.037707 -1.5798e-05
13:69994605 A G 0.039414 -1.7584e-05
13:69997748 T G 0.130917 2.3519e-05
13:70012280 C G 0.147495 -4.2772e-05
13:70018460 A G 0.202956 3.5776e-06
13:70025938 A G 0.098914 -1.1709e-05
13:70058284 A G 0.262555 1.5425e-05
13:70063819 A C 0.030279 -1.4753e-05
13:70067977 C T 0.071906 1.7669e-05
13:70072695 T C 0.507121 8.7590e-06
13:70080272 T C 0.250275 -5.6821e-05
13:70082222 C T 1.034195 3.8202e-05
13:70099330 T G 0.521009 -2.4501e-05
13:70116566 A G 0.057253 -9.3874e-07
13:70128655 T C 0.031414 9.1149e-06
13:70132884 G A 0.256173 1.9755e-05
13:70158361 C T 0.072675 -1.3644e-05
13:70171265 C T 0.795582 1.6320e-05
13:70171358 G A 1.043314 1.0312e-05
13:70171425 T C 0.234265 -4.0554e-07
13:70174076 A G 0.023075 1.2281e-05
13:70174183 A C 0.248007 -8.9258e-06
13:70177578 A G 0.102586 -3.2930e-05
13:70178054 G T 0.079916 1.5579e-05
13:70178061 G A 0.272479 -1.1494e-05
13:70184722 C T 0.128054 2.1771e-05
13:70186374 C T 0.344395 -2.0836e-05
13:70191209 T C 0.130730 1.8919e-07
13:70191323 C T 0.545998 3.2565e-05
13:70193094 G A 0.130710 -2.2213e-05
13:70212598 G A 0.217466 -2.8697e-05
13:70248883 C G 0.135289 -1.9552e-05
13:70259584 A G 0.609993 4.8304e-06
13:70263923 G A 0.135004 -1.7704e-05
13:70271616 G A 0.223848 2.1963e-05
13:70273565 C T 0.064161 -4.2464e-06
13:70274173 C G 0.128663 -6.2510e-05
13:70284976 A G 0.051348 7.0657e-06
13:70291323 G A 1.086682 8.4553e-06
13:70291937 T C 1.825419 3.1526e-05
13:70292347 T C 0.075201 -1.4731e-05
13:70299172 T C 0.211238 -1.8972e-05
13:70301182 C T 0.237379 1.2163e-05
13:70308843 G T 0.034359 1.6134e-05
13:70325817 C T 0.056036 2.5326e-06
13:70338841 C T 0.039832 2.4463e-05
13:70353781 C T 0.484736 1.5267e-05
13:70354481 G A 0.077169 7.8626e-06
13:70363878 T C 0.057974 -1.0145e-05
13:70364324 C T 0.309914 9.4134e-06
13:70368999 C A 0.148950 2.3914e-05
13:70374689 G A 0.687431 1.1039e-05
13:70377932 G A 0.708951 1.3791e-05
13:70403152 T C 0.038857 1.9548e-05
13:70417628 T C 1.924187 1.8276e-05
13:70419099 C T 0.100563 2.2352e-06
13:70423820 A G 0.029364 2.4169e-06
13:70427788 T C 0.269820 -1.8475e-05
13:70427973 T C 1.894402 6.0990e-06
13:70435302 C T 0.549432 -1.7834e-05
13:70439737 A G 0.079644 2.1928e-06
13:70449115 C T 0.071355 -8.9899e-06
13:70455060 C T 0.030894 1.3813e-05
13:70457970 A G 0.157589 -2.8116e-05
13:70463702 G A 0.050838 9.9473e-06
13:70471858 G A 0.069870 3.5638e-05
13:70480174 A G 0.276164 2.6332e-05
13:70482576 T C 1.196044 2.0258e-05
13:70482674 T C 0.067323 2.2114e-05
13:70493253 G A 0.672961 -1.8135e-05
13:70495268 C T 1.940058 4.8683e-06
13:70503071 T G 1.879867 -8.8766e-06
13:70503378 T C 0.054938 -3.7315e-06
13:70510008 C A 0.035453 9.5886e-06
13:70526246 G T 0.081008 4.1899e-06
13:70531373 T C 0.219159 4.2333e-06
13:70535908 T G 1.299538 -4.8683e-06
13:70551828 C T 1.294870 -1.9202e-05
13:70552404 C T 0.549078 2.5021e-07
13:70574441 C T 0.041947 -2.7605e-05
13:70591319 T C 0.217725 1.5180e-05
13:70591505 A C 0.038622 -2.1344e-06
13:70591538 T C 0.103552 -1.6101e-06
13:70593207 C T 1.191090 -3.2192e-06
13:70599439 C T 1.806407 -5.4835e-05
13:70605763 G A 1.368857 -1.1382e-05
13:70612412 C T 0.424369 -1.9001e-05
13:70612478 C T 0.337371 5.6878e-06
13:70621035 T C 0.037670 1.3116e-05
13:70621060 C T 0.697341 -8.4123e-06
13:70623556 A G 1.218027 -1.0797e-05
13:70638719 T C 0.574033 -9.4797e-06
13:70639521 T C 0.082959 1.3056e-06
13:70646266 C T 0.344626 2.7747e-06
13:70653002 C G 0.300572 1.7899e-05
13:70655869 T C 0.257526 -2.1953e-05
13:70664949 C T 0.638116 1.3962e-05
13:70678558 C T 0.108798 7.6966e-06
13:70681873 G A 0.565533 2.2263e-06
13:70694537 C T 1.483798 2.0935e-05
13:70704313 G T 0.489493 -1.1048e-06
13:70704678 C T 0.173340 -7.2071e-07
13:70705172 T C 0.023653 1.1176e-05
13:70708604 G T 0.053003 1.1792e-05
13:70709795 T C 0.453315 1.8266e-06
13:70710970 A G 0.193154 -1.0776e-05
13:70715362 A G 0.492257 2.2123e-05
13:70716878 C T 1.630293 4.9239e-08
13:70718418 T C 1.652885 4.2743e-06
13:70718473 T C 0.037911 3.3575e-05
13:70722482 T C 1.452411 1.6709e-05
13:70724421 C T 0.502824 5.6193e-06
13:70725465 G A 0.039802 -5.5885e-06
13:70728461 G C 0.190312 4.5831e-07
13:70729688 C T 1.084894 -1.5145e-05
13:70734120 C T 1.961018 1.1039e-05
13:70738363 A C 1.957982 1.0852e-05
13:70739715 T C 0.164602 1.2172e-05
13:70778217 C T 0.230545 1.2289e-05
13:70779368 C T 1.341390 1.3799e-05
13:70790176 G A 0.036089 5.6281e-06
13:70790386 G A 0.275947 1.4906e-06
13:70791786 T C 0.347965 -1.1166e-05
13:70792642 C T 0.057236 1.9941e-05
13:70792954 T C 0.197363 -4.1635e-06
13:70803397 G T 0.390354 -1.5076e-05
13:70805487 C T 0.346959 9.5545e-07
13:70806550 A G 1.082143 3.9552e-06
13:70824020 A G 0.031935 1.1939e-05
13:70828968 T G 0.037218 8.7438e-07
13:70835015 A G 0.372546 -2.7482e-05
13:70842870 C T 0.065389 1.4390e-05
13:70846186 T C 0.170872 -1.2443e-05
13:70846203 A G 0.223375 -2.4161e-05
13:70857556 T C 0.089089 1.1068e-05
13:70865945 A C 0.073518 -3.3722e-07
13:70870990 G T 1.371179 -1.5638e-05
13:70873996 A G 0.140365 3.8095e-05
13:70881965 C T 0.529526 -1.7989e-06
13:70882841 G A 0.669371 1.7866e-05
13:70885138 T G 0.065613 1.0377e-05
13:70889033 G A 1.623218 -2.5756e-05
13:70899570 G A 0.422601 6.3246e-05
13:70922154 G A 0.051589 -5.1859e-06
13:70926099 G A 0.751738 -3.0828e-05
13:70926376 T C 0.106119 -9.6383e-06
13:70928209 A G 0.857979 -3.9265e-05
13:70929073 T G 0.022847 2.6321e-06
13:70931294 A G 0.036466 -6.5967e-06
13:70939947 T C 0.066572 9.0069e-06
13:70941976 C T 0.164072 -3.6423e-06
13:70942258 A G 0.069438 -1.1524e-05
13:70950207 T C 0.085910 -1.7234e-05
13:70959931 C G 0.031129 -2.1743e-06
13:70962112 G T 0.023160 -1.8302e-06
13:70962126 C T 0.098673 2.4187e-06
13:70966046 T C 0.024897 2.5177e-05
13:70973689 G A 0.238297 -1.3619e-05
13:70974298 A G 0.059650 1.5516e-05
13:70984782 G A 0.068704 -1.6144e-05
13:70987099 A G 0.540137 9.5908e-06
13:70999049 G A 0.976432 -2.8803e-05
13:71006007 T C 0.028888 3.5380e-06
13:71007646 C T 0.436269 3.3547e-05
13:71009074 A G 0.068707 7.7434e-06
13:71009733 G A 0.357026 2.9766e-05
13:71009927 C T 1.434195 8.9804e-06
13:71012465 T C 0.381440 2.6052e-05
13:71013431 G T 1.927536 7.9123e-06
13:71021102 A G 0.277691 -2.6937e-05
13:71024874 G A 1.046357 -8.8253e-08
13:71034189 C T 1.622321 2.2484e-05
13:71043864 G A 0.025475 -1.9098e-05
13:71046095 C T 0.223467 8.0264e-06
13:71049689 C T 0.037119 -1.8470e-05
13:71049963 G A 0.183930 -8.3748e-08
13:71051959 T C 0.179099 4.6577e-06
13:71053976 G A 0.093176 -6.5976e-06
13:71056248 C T 0.054754 1.4972e-05
13:71063689 G T 0.078869 -1.4589e-06
13:71076543 G A 1.642199 2.5493e-05
13:71082323 A C 0.044704 1.8370e-05
13:71083322 G A 0.026532 -1.1413e-05
13:71083962 G C 0.090241 -1.6867e-05
13:71084124 G C 0.048668 -1.8568e-06
13:71095047 G A 0.071250 7.2108e-06
13:71098076 A G 1.699670 1.3501e-05
13:71104192 G A 0.036817 2.7543e-06
13:71108478 A G 0.197870 1.0651e-05
13:71114433 C A 0.053544 -8.4247e-06
13:71114483 C T 0.231746 -2.6852e-05
13:71118371 A G 1.200083 3.5293e-05
13:71125685 C A 0.118334 2.0695e-05
13:71128858 T C 0.266896 -2.1935e-05
13:71129429 C T 0.146655 -8.8165e-06
13:71134254 G A 1.051722 -9.4379e-06
13:71135542 G A 0.117505 1.5912e-05
13:71136399 T C 0.931922 -2.2578e-05
13:71137148 A G 0.787892 -1.5647e-05
13:71137244 A G 0.055458 -3.0098e-05
13:71138478 A G 0.520112 3.3948e-05
13:71138734 T C 0.059419 -2.1780e-06
13:71153068 C T 0.046591 8.9947e-06
13:71157719 A G 0.075653 -7.1991e-06
13:71164295 C T 0.170392 -2.4093e-05
13:71168005 C A 0.317669 -8.4087e-06
13:71170387 T C 0.084577 -2.1034e-05
13:71176123 G A 0.291542 -2.4944e-05
13:71178412 C T 0.045952 -2.1436e-05
13:71183882 T C 0.172697 1.0675e-05
13:71201419 T C 0.039710 -4.5613e-06
13:71213147 C T 1.081076 2.7978e-05
13:71213199 A C 0.245664 -3.1761e-05
13:71220533 A G 0.032489 -1.3101e-05
13:71221420 T C 0.106829 -2.5182e-05
13:71222633 A G 0.483764 2.3017e-05
13:71228466 A C 0.171997 2.1289e-05
13:71228766 T C 0.138543 -2.3761e-05
13:71244907 G A 0.165279 1.3593e-06
13:71250732 G A 0.041726 6.5650e-06
13:71256304 T C 0.852713 1.2537e-05
13:71257303 C T 0.856099 3.3373e-06
13:71270886 A C 0.037337 9.2234e-06
13:71272748 C T 0.083187 -6.7091e-06
13:71273941 T C 1.926605 2.0609e-05
13:71274929 T C 0.401907 1.4116e-05
13:71275838 G A 0.455903 -1.4543e-05
13:71276189 T C 0.528336 -1.4211e-05
13:71277223 C G 0.032676 1.0048e-05
13:71286282 C T 0.582155 5.1756e-06
13:71286898 C T 0.043878 -5.7003e-06
13:71287398 T C 0.052051 -1.7331e-05
13:71288548 C T 0.044368 1.7971e-05
13:71293539 T C 0.037786 1.3824e-05
13:71294719 T C 0.039642 1.2441e-05
13:71297154 T C 0.057828 -1.8921e-05
13:71297213 G T 0.549241 1.2479e-05
13:71299290 A G 1.717998 1.8079e-05
13:71303160 T C 0.217915 -2.9858e-06
13:71303604 T C 0.348502 6.9941e-06
13:71305238 T G 0.150877 -3.7895e-06
13:71306642 G T 1.338673 1.5838e-05
13:71307496 T C 0.506672 1.6276e-05
13:71308731 T G 0.036565 -7.9442e-06
13:71317961 A G 0.586503 -3.8284e-06
13:71318754 G T 1.533004 -5.9232e-06
13:71325052 G T 0.207192 1.6571e-05
13:71331838 G A 0.225582 1.3426e-05
13:71340649 A C 0.196156 -2.5743e-06
13:71346527 G A 0.050613 -1.2980e-05
13:71353031 T C 0.180595 -1.8522e-05
13:71353103 G A 1.332996 -4.5157e-06
13:71356401 A G 0.626733 4.1479e-06
13:71367904 T C 0.195333 3.3127e-05
13:71376384 C T 0.064665 2.8974e-05
13:71376583 T C 1.396117 8.4782e-06
13:71382437 G C 0.023639 1.6483e-06
13:71384594 A G 1.045122 9.8691e-06
13:71396637 G A 0.032754 -8.7392e-06
13:71400820 C T 0.604771 -7.6280e-06
13:71407189 G T 0.072498 3.9796e-06
13:71411105 G C 0.025866 -1.1694e-05
13:71412335 T C 1.724543 4.8150e-06
13:71412856 T C 0.071678 8.5143e-06
13:71412984 G A 1.856024 -1.8140e-05
13:71416547 C A 0.054489 -1.7762e-05
13:71421325 A G 1.292184 -3.2300e-06
13:71421801 G T 0.163834 -3.0583e-06
13:71422020 C T 0.076788 -1.6696e-05
13:71427793 C T 0.081001 -5.7894e-06
13:71430789 G T 0.028559 8.2330e-07
13:71432743 C T 0.026539 1.0530e-06
13:71435545 T C 0.094580 1.9115e-05
13:71437599 A G 0.281101 -3.4807e-06
13:71442293 A G 0.040788 -4.2158e-06
13:71443408 T C 0.027919 3.6122e-06
13:71450909 A G 0.051922 -1.4708e-05
13:71451837 A C 0.068921 -2.7797e-05
13:71465820 T G 0.032397 -2.6339e-05
13:71478370 T C 0.608354 -5.6396e-06
13:71483790 C G 0.027080 8.2058e-06
13:71486708 A G 0.534632 -2.1634e-05
13:71487342 T G 1.060510 4.9749e-05
13:71487972 A C 0.028963 -1.8183e-05
13:71496148 A C 0.058011 -2.0806e-06
13:71498252 A G 0.185426 6.4348e-06
13:71498780 C T 0.207709 1.9162e-05
13:71502358 G A 0.728273 -1.5537e-05
13:71515729 T C 1.139549 -7.7644e-05
13:71516427 C G 0.109695 7.3555e-06
13:71525670 A G 1.938320 -2.0661e-05
13:71533316 G A 1.244685 -2.0954e-05
13:71536609 C T 1.110198 -3.8842e-05
13:71536914 G A 0.032710 -1.2374e-05
13:71539360 G A 0.115876 -4.4775e-05
13:71547393 A C 0.056913 -1.7759e-06
13:71554655 C T 0.316425 -1.1694e-05
13:71557919 T C 0.104276 -3.1430e-05
13:71574264 A G 0.336389 -1.2492e-05
13:71574642 A G 0.091765 1.2407e-05
13:71576743 A G 0.024601 1.0738e-05
13:71580241 G A 0.151285 -1.7637e-05
13:71585406 G A 0.036276 1.4359e-05
13:71586000 C A 0.233782 1.8231e-05
13:71586230 C T 0.577507 1.2228e-05
13:71591848 C T 0.067126 -1.5370e-05
13:71595695 G T 0.058446 1.4350e-05
13:71601466 T C 0.022612 -1.3668e-05
13:71606161 A G 0.267654 2.7646e-06
13:71615232 A C 0.038183 -3.4463e-05
13:71617925 G A 0.054367 4.1871e-06
13:71618424 T C 0.152761 -1.1678e-05
13:71621716 T C 0.655935 -2.6061e-06
13:71659717 A G 0.053731 1.3356e-06
13:71660078 C T 1.893327 -1.0531e-05
13:71663463 T C 0.353561 4.6352e-06
13:71672143 A G 0.149354 -1.2670e-05
13:71689027 T C 0.621960 5.9694e-06
13:71690346 A G 0.038129 4.5368e-07
13:71696538 G T 0.461108 -8.4275e-06
13:71723283 T C 0.176825 2.2047e-05
13:71731904 C T 0.821747 -3.8735e-05
13:71739453 G A 0.100023 -1.1356e-06
13:71748180 A G 0.184005 -1.3137e-05
13:71750099 C T 0.184342 4.2645e-07
13:71751206 T C 0.057552 4.5075e-07
13:71763633 C T 0.132467 -2.6819e-05
13:71764680 G C 1.011345 -4.9525e-05
13:71774277 A G 0.057702 -3.7027e-06
13:71778619 A G 0.022884 -2.9780e-06
13:71781323 C G 0.084581 -8.6165e-06
13:71782924 T C 1.854301 5.3140e-06
13:71784621 G A 0.605471 -2.1454e-05
13:71786076 A T 0.911965 2.4350e-05
13:71786392 C T 1.792213 2.0067e-05
13:71793157 C T 1.797092 2.8900e-05
13:71797919 C T 0.283022 1.3547e-05
13:71799443 A G 0.392802 4.4228e-06
13:71803079 A C 0.044677 1.6828e-05
13:71809805 A G 0.485512 -1.2486e-05
13:71813956 A G 0.259250 3.7270e-07
13:71817076 C T 0.298634 2.2584e-05
13:71818999 C T 0.031676 -6.0566e-06
13:71819415 C T 0.045612 -9.8451e-06
13:71825496 T C 0.680746 -1.1068e-05
13:71825665 G A 0.044568 -1.4744e-06
13:71830518 C G 0.103756 -1.4281e-05
13:71832629 C T 0.362581 -5.9042e-06
13:71833937 C A 0.159169 3.1362e-05
13:71835394 C A 0.434708 1.1221e-06
13:71841941 T G 0.557680 -1.0354e-05
13:71841947 C G 0.075027 -2.6480e-06
13:71848998 T G 0.507220 -4.3435e-06
13:71849406 A C 0.261025 2.9459e-05
13:71851045 T G 0.044303 5.6577e-06
13:71851087 G A 0.805360 1.2439e-05
13:71853723 T C 1.720249 1.5762e-05
13:71875274 G A 0.043623 -3.1265e-06
13:71890153 G T 0.286833 -1.6607e-05
13:71892489 G A 1.697603 -1.2483e-06
13:71893186 A G 0.041678 5.6926e-06
13:71894958 A C 0.078682 -9.1342e-07
13:71900817 G T 0.224715 -4.3716e-05
13:71905358 G A 0.625030 9.3450e-06
13:71905517 A G 0.116162 1.5514e-05
13:71934164 A G 0.031805 -9.4471e-06
13:71935493 A G 0.028072 1.5068e-05
13:71946932 C T 0.045088 -1.3109e-05
13:71949747 G T 1.828663 -1.2077e-05
13:71953004 C T 0.272275 -1.3937e-06
13:71953260 C G 0.074004 -2.2532e-06
13:71957975 G A 0.246950 1.5834e-05
13:71973660 T C 1.840701 -1.0569e-05
13:71977788 G A 0.500141 2.5108e-05
13:71978130 C T 0.446526 -3.4442e-05
13:71987124 C T 0.028497 4.2175e-06
13:71988581 A G 0.075350 -2.1873e-06
13:71990453 G A 1.778128 -7.0056e-06
13:71993527 T A 0.078866 1.8943e-05
13:71994545 G A 1.277483 -8.7298e-06
13:72001661 G A 0.151574 -9.9943e-06
13:72010587 C T 1.790353 -5.4209e-06
13:72019107 G C 0.099550 1.1225e-06
13:72038090 C A 0.083013 -1.7833e-05
13:72039080 A G 0.040036 1.3066e-05
13:72040031 A G 0.166238 7.1523e-06
13:72040384 C T 0.244967 5.5840e-06
13:72047380 C A 0.027511 -6.3839e-06
13:72048096 G A 1.270578 -3.5372e-06
13:72055415 T C 0.319747 5.4084e-06
13:72063469 A G 0.047948 5.1010e-06
13:72077366 C T 0.064138 1.7766e-05
13:72081719 T G 0.046618 -3.8628e-06
13:72089323 C T 0.048934 2.6568e-05
13:72093519 T C 0.020644 -7.2476e-06
13:72096529 T C 0.041712 1.8567e-05
13:72098610 T C 0.185967 -9.8560e-06
13:72099351 C T 0.073525 -5.3620e-06
13:72099999 G A 0.314477 -9.9771e-06
13:72114388 A G 0.108352 -2.2683e-05
13:72117415 G A 0.119827 -1.7637e-05
13:72123184 C T 0.049059 2.6719e-05
13:72123663 T G 0.047033 3.7054e-06
13:72132060 G C 0.031034 -4.6058e-06
13:72137224 A C 0.167441 -6.6115e-06
13:72142248 C T 0.159040 -1.1163e-05
13:72145338 A G 1.189764 1.4283e-05
13:72148746 C A 0.243009 1.4566e-05
13:72160022 A G 0.078118 -1.0590e-05
13:72162429 C T 0.108458 8.1923e-06
13:72174353 T C 0.169308 -1.9954e-06
13:72182804 C T 0.037680 1.4724e-05
13:72188522 G T 0.234775 -9.8240e-06
13:72195941 T C 0.042151 -4.7147e-06
13:72205759 T C 0.096283 -4.5452e-07
13:72212557 A G 0.080103 -1.5546e-05
13:72212947 T C 0.045887 6.6294e-06
13:72212976 T C 0.060782 3.9848e-05
13:72226165 T C 0.029704 1.9608e-05
13:72227298 C T 0.250006 1.6266e-05
13:72227544 C T 0.056366 -1.5857e-05
13:72234406 G C 0.109216 -1.8026e-05
13:72237405 C T 0.031159 4.0944e-06
13:72247171 C G 1.746417 1.1320e-05
13:72256398 C T 0.093961 -2.3663e-05
13:72258415 T G 0.090401 9.1437e-06
13:72262816 T C 0.021942 1.3353e-06
13:72263982 T C 0.069020 2.1380e-06
13:72264583 A C 0.025437 -5.9405e-06
13:72269858 A G 0.050559 2.2957e-05
13:72273281 C T 0.127283 -4.9712e-06
13:72277308 G A 1.840735 1.6388e-06
13:72278579 A G 0.400856 -8.6454e-06
13:72279997 C G 0.058008 -7.4465e-06
13:72286193 T C 0.105942 -2.5418e-05
13:72289436 T C 0.099730 1.7990e-05
13:72312425 A G 0.099295 2.8056e-06
13:72312491 C T 0.066895 -8.1953e-06
13:72314239 A G 0.030966 -3.8548e-06
13:72317221 G T 0.075160 -1.0272e-05
13:72319885 T C 0.091462 1.0361e-05
13:72322405 T C 1.809369 1.9824e-05
13:72329543 C A 1.962884 7.3683e-06
13:72330504 T C 0.077944 5.4883e-06
13:72332750 T C 0.746577 1.6524e-05
13:72338311 T C 0.166816 1.3783e-05
13:72343661 T G 0.029956 -2.1198e-05
13:72347501 C T 0.760153 1.3302e-05
13:72347696 C A 0.794185 7.4863e-06
13:72359534 T C 0.021252 1.6285e-05
13:72361889 C G 0.030340 -1.9885e-05
13:72370981 T C 0.037660 1.3666e-05
13:72371181 C T 0.042416 -3.6215e-05
13:72371721 A G 0.610805 1.3744e-05
13:72374849 A G 0.146169 -7.5213e-07
13:72378670 T C 0.021269 5.8530e-06
13:72395229 C T 0.047638 -1.9321e-06
13:72397707 C G 0.065773 -1.5480e-05
13:72399577 G A 1.435262 -6.9458e-06
13:72401360 C A 0.022112 5.1626e-06
13:72403176 G C 0.228726 -1.0047e-05
13:72408283 A T 0.099016 1.0570e-05
13:72409211 G T 0.032074 -6.3905e-06
13:72410027 A G 0.099499 -1.1225e-06
13:72410991 T C 0.047781 4.4800e-06
13:72412417 T G 0.029510 5.0258e-06
13:72412460 G C 0.111280 -8.8728e-06
13:72415020 T C 0.477842 1.7705e-05
13:72425099 C A 0.082894 3.0689e-06
13:72427352 T C 0.099863 2.0761e-06
13:72430774 T C 0.125151 -7.2787e-06
13:72431027 G A 0.122900 1.0886e-05
13:72436953 G A 0.192369 2.4136e-06
13:72438081 A G 0.681100 -7.2934e-06
13:72438187 T C 0.352936 1.7835e-05
13:72438988 T G 1.488255 2.1805e-05
13:72444256 T C 0.057372 2.2625e-05
13:72445836 G A 0.043110 -6.4441e-06
13:72449239 A G 1.942376 -6.8811e-06
13:72450627 C T 0.035440 5.4139e-06
13:72455844 A G 0.032309 -1.1256e-05
13:72459517 T C 1.362846 1.0687e-05
13:72462840 C T 1.848334 2.0197e-05
13:72466848 G A 1.819177 -1.3594e-06
13:72473697 G T 0.126715 2.2958e-05
13:72488183 G A 0.379594 -1.8927e-07
13:72488430 G A 0.380665 -9.4140e-07
13:72493098 A G 0.840953 1.6596e-05
13:72495513 A G 0.041141 2.9583e-05
13:72496466 G A 0.105191 -2.9638e-05
13:72496589 G A 1.487116 -6.3725e-07
13:72497005 T G 0.561372 -1.2454e-05
13:72501698 T C 0.055631 -4.1439e-06
13:72504138 A G 0.045734 -1.9057e-06
13:72505308 C T 0.085132 -2.1019e-06
13:72513555 A G 0.095579 -2.6295e-05
13:72514018 C A 1.942587 1.8099e-05
13:72528731 T C 0.050773 -2.2987e-06
13:72537401 C T 0.449310 7.6290e-07
13:72537550 A G 0.054231 -1.1524e-05
13:72537592 G A 0.020800 2.2210e-06
13:72553692 T C 1.511367 -9.6461e-06
13:72565093 A G 0.032088 -1.8304e-05
13:72567391 C T 0.072685 -2.6740e-05
13:72575295 C A 0.070145 4.0600e-06
13:72593376 A G 0.023347 1.2766e-05
13:72613612 T G 0.049270 1.2287e-05
13:72614496 T C 0.150381 -1.2449e-05
13:72614875 G A 1.469954 -1.5672e-06
13:72618886 C T 0.221668 -2.0774e-06
13:72621853 G A 0.107615 -1.5323e-05
13:72626240 G A 0.057001 -1.2733e-06
13:72628837 G A 0.031659 1.5208e-05
13:72644712 C A 0.150993 4.3246e-06
13:72646385 C T 0.114911 -9.1377e-06
13:72650560 G C 0.107149 8.7417e-06
13:72652461 G T 1.845237 2.0382e-05
13:72668374 C A 0.057141 2.6533e-06
13:72671295 T C 0.374643 9.3889e-06
13:72677287 G C 0.041498 -5.1150e-06
13:72681720 C T 0.068574 1.4632e-05
13:72682347 T G 0.093189 -5.4666e-06
13:72685322 A G 0.031411 7.6776e-06
13:72688774 T G 0.309686 -1.3051e-05
13:72689470 A G 0.216732 -1.5485e-05
13:72689518 C A 0.166897 4.7104e-06
13:72698700 C T 0.078723 9.1157e-06
13:72709743 G A 0.034869 -2.4280e-05
13:72710707 C T 0.029711 1.0681e-05
13:72716937 T C 0.035926 -2.4747e-06
13:72724744 C T 1.429986 -1.8771e-06
13:72726312 T C 0.053350 1.0020e-05
13:72736738 G A 0.089613 5.7060e-06
13:72760162 G A 1.827823 1.8276e-06
13:72762299 C T 0.033288 -1.1815e-05
13:72762460 A T 0.054574 -6.0626e-06
13:72762805 C A 0.055383 2.5097e-06
13:72765304 A G 0.218840 -3.0368e-05
13:72767495 A G 1.595985 2.9843e-05
13:72768709 G T 1.613284 1.8734e-05
13:72769058 G A 0.098469 1.0684e-06
13:72776514 T C 0.020620 -1.6460e-05
13:72777659 T C 0.177280 -5.1909e-06
13:72780705 G T 0.067153 8.5339e-06
13:72788756 C G 0.180752 -3.9319e-06
13:72794731 C T 0.125076 -2.2814e-06
13:72795098 T C 0.059453 1.6774e-05
13:72804031 C T 0.304933 9.7040e-06
13:72816066 A G 0.220546 3.2200e-07
13:72819849 T C 0.178158 -1.6103e-06
13:72822650 C A 0.304288 -4.4953e-06
13:72823003 G C 1.014728 1.0510e-05
13:72824187 C T 0.096341 2.0109e-06
13:72828535 A G 0.388929 -3.6999e-06
13:72848932 A G 0.336266 -2.0298e-05
13:72850697 C T 0.106877 2.8992e-05
13:72851784 C T 0.533602 -1.0283e-05
13:72854898 G T 0.183291 4.9570e-06
13:72860250 A G 0.084530 -5.3151e-06
13:72872206 G A 1.451129 2.0734e-05
13:72880186 C T 0.036263 5.7665e-06
13:72882002 T C 1.257516 2.6768e-05
13:72887575 T G 1.957886 8.3243e-06
13:72890006 A G 0.137373 -6.9478e-06
13:72890536 C T 0.030762 6.5728e-07
13:72898858 A G 0.335797 4.0093e-06
13:72916921 C T 0.290233 -3.0308e-05
13:72917442 T G 0.502701 2.2384e-05
13:72921200 A C 0.042811 9.9511e-06
13:72924948 G C 0.446461 8.3717e-06
13:72925338 T C 0.509147 1.5190e-05
13:72937788 C T 0.213587 -1.0477e-05
13:72938378 C T 0.050413 -1.3568e-05
13:72941771 A C 0.658110 -9.0738e-06
13:72954107 A G 0.639316 -6.0293e-06
13:72954567 A G 1.534224 -3.1313e-06
13:72960589 C G 0.032346 1.1904e-05
13:72961137 T C 0.071400 -5.5964e-06
13:72961202 A G 0.129118 7.4166e-06
13:72965093 A C 0.102991 4.0090e-06
13:72965307 C T 0.463644 9.5207e-06
13:72965419 A G 0.034046 -2.5925e-06
13:72965476 G A 0.067422 5.6745e-07
13:72965573 C T 0.080239 2.1161e-05
13:72966621 T C 0.046329 -5.6530e-06
13:72967007 C A 0.194915 2.3665e-05
13:72969737 G A 0.058028 -1.5177e-05
13:72973571 T C 0.051993 -2.8019e-05
13:72974991 C T 0.136425 -2.6252e-05
13:72975694 A G 0.817617 1.3451e-05
13:72978782 C A 1.550462 -2.1974e-05
13:72984713 A G 0.147627 -5.5553e-06
13:72985095 T C 0.051949 1.7019e-05
13:72987062 T C 1.402145 -1.0110e-05
13:72989847 A G 0.971462 -9.4631e-06
13:72990328 A G 0.033934 -1.4512e-05
13:72991402 C A 0.082497 -1.6709e-06
13:72996553 A C 0.080440 -8.2278e-06
13:72998264 A G 0.143095 1.4027e-05
13:72999970 A G 0.809753 -1.0212e-05
13:73000712 C T 0.053503 -1.6480e-05
13:73005122 G T 0.882247 6.8659e-06
13:73006093 T C 0.044014 -2.9079e-06
13:73011013 A G 0.090592 -3.4760e-05
13:73011169 A G 0.036766 2.1268e-05
13:73012733 G A 0.092312 -1.8105e-05
13:73015519 C T 0.054353 1.0725e-05
13:73016479 G T 0.087566 -4.5509e-07
13:73019838 C T 0.479276 4.1287e-06
13:73020148 T C 0.070499 6.7640e-06
13:73021106 A G 0.071532 1.4924e-05
13:73026888 G A 1.487045 2.6740e-05
13:73032308 A G 0.027620 -1.7189e-05
13:73033767 C G 0.032455 -1.1683e-05
13:73034778 A G 0.073630 2.3007e-05
13:73038939 A G 0.412684 9.8841e-07
13:73045138 C T 0.179371 9.3066e-06
13:73045211 A G 0.044041 -8.3392e-06
13:73045902 C T 0.469434 4.2361e-07
13:73060697 C A 0.872054 9.9648e-06
13:73063791 G A 0.048396 6.1095e-06
13:73064151 T A 0.103926 -3.5445e-07
13:73067530 G T 0.046486 -4.2607e-05
13:73069227 T C 0.720317 -3.4270e-06
13:73070132 G T 0.055009 -1.4883e-05
13:73071033 G T 0.183757 2.1735e-05
13:73074704 T C 0.141552 8.4101e-06
13:73077005 C A 0.322082 -1.2513e-06
13:73084939 G A 0.543094 4.4602e-05
13:73085439 G C 0.097735 3.2265e-05
13:73086194 G A 0.684027 4.1243e-05
13:73089892 G A 0.282331 8.3824e-07
13:73091863 A C 0.078560 5.5671e-06
13:73092319 T C 1.205298 1.7578e-05
13:73092637 A G 1.735127 -7.4076e-07
13:73093913 G A 0.540857 -1.6609e-05
13:73095271 A G 1.390143 -6.5412e-06
13:73096296 A C 0.070356 5.5585e-06
13:73097785 A C 0.200617 2.5666e-05
13:73105423 G C 0.133528 -3.2599e-05
13:73106963 G A 0.350709 -4.0520e-06
13:73107361 A G 0.072654 -1.5746e-05
13:73108634 T C 0.052259 3.0977e-06
13:73109946 A G 0.605903 -2.3734e-06
13:73110576 G A 0.095790 -3.5611e-06
13:73111803 T C 0.470107 1.5832e-06
13:73113043 C T 0.422278 -8.4251e-06
13:73114587 T C 1.092880 -7.2806e-06
13:73121467 T C 0.173513 -9.0998e-06
13:73122184 T C 0.354799 -7.0465e-07
13:73124454 A C 1.288822 -1.3516e-05
13:73125858 G A 0.089936 -9.7030e-07
13:73126864 T C 0.030870 3.7431e-06
13:73130619 T C 0.024278 -1.5329e-05
13:73131228 T G 0.091714 -4.3482e-06
13:73134091 C G 1.128537 -4.6380e-07
13:73137109 A G 1.717981 -2.5903e-06
13:73143103 T C 0.058389 8.8376e-06
13:73145947 T C 0.033991 -1.3051e-05
13:73155993 T C 0.181598 1.3141e-06
13:73157290 A G 0.072800 -7.8815e-06
13:73171910 A C 1.696964 -3.6585e-06
13:73172648 C T 0.706803 2.5351e-05
13:73174464 C T 0.080430 -7.6946e-06
13:73174705 T C 0.424774 -1.3919e-06
13:73181208 T C 0.622055 1.3607e-05
13:73192226 G A 0.466388 2.2797e-05
13:73199269 T C 0.032251 2.2036e-05
13:73207437 G A 0.385941 3.1896e-05
13:73214553 C T 0.148259 -6.3408e-06
13:73223263 T C 0.395039 -3.6595e-05
13:73224469 A G 0.147885 -1.0175e-06
13:73228179 T C 0.385159 -8.4409e-06
13:73237200 C A 0.054537 -6.7318e-06
13:73237992 G A 0.374830 6.4564e-07
13:73243720 C T 1.877341 -6.2494e-06
13:73258756 T C 0.883481 5.3722e-06
13:73262337 A G 0.714894 1.0056e-05
13:73270058 G A 0.035946 -1.8480e-05
13:73296812 T G 0.060367 -1.3231e-05
13:73313718 A G 0.089745 1.3341e-05
13:73313825 T G 0.990569 2.6921e-06
13:73319236 T C 0.036052 1.1486e-05
13:73323677 C T 0.041012 -2.0648e-05
13:73323870 A G 0.022051 5.1634e-06
13:73327711 C A 0.022106 3.3108e-06
13:73342094 C T 0.087787 5.9498e-06
13:73346905 T C 0.036963 1.0773e-05
13:73349359 C G 0.794559 2.4739e-05
13:73350079 C T 0.627345 -1.5785e-05
13:73368219 G A 1.070608 3.4299e-07
13:73373213 A G 1.488837 3.7613e-06
13:73387847 G A 0.078553 2.3774e-06
13:73401237 A G 0.037452 1.5626e-05
13:73410370 G T 0.099700 2.8358e-05
13:73412131 A C 0.038578 -1.0426e-05
13:73439389 T G 0.039231 1.4904e-05
13:73444688 A G 0.038619 4.5519e-08
13:73447367 G A 0.034495 9.1370e-06
13:73461639 T C 0.173211 3.3200e-06
13:73478945 C T 0.332809 3.7493e-06
13:73482747 A C 0.036779 -7.7243e-06
13:73489714 G A 0.053588 -1.4394e-06
13:73492148 C T 1.403991 1.5708e-06
13:73500710 A G 0.077632 2.6763e-06
13:73509048 A G 0.179035 8.4483e-06
13:73525111 A G 0.112004 -3.2474e-06
13:73539340 A G 0.076646 4.0647e-07
13:73539466 G A 0.051993 -1.4247e-06
13:73574451 C T 0.365923 -4.9940e-06
13:73594836 T C 0.096348 -3.0763e-06
13:73595560 C T 0.584154 -1.2241e-05
13:73596617 G A 1.011134 -1.1359e-05
13:73598865 T C 0.531076 -1.1205e-05
13:73608708 G A 1.043943 9.1755e-06
13:73612900 G C 0.081514 -1.1022e-05
13:73613867 G A 0.361969 2.2437e-05
13:73619229 C A 0.136217 9.7161e-06
13:73626774 A G 0.041495 -3.1764e-07
13:73627275 G A 0.698086 -2.7160e-05
13:73631873 G A 0.162080 2.8757e-05
13:73634051 T C 0.642488 -3.9237e-06
13:73634591 A G 0.059487 -5.6922e-06
13:73635941 A G 0.106850 -7.9228e-06
13:73638631 T C 0.023751 3.3357e-05
13:73639371 A G 0.635223 5.2946e-07
13:73639505 G A 0.152128 -1.3877e-05
13:73641002 A G 1.852978 -9.9081e-07
13:73641702 A G 0.169002 9.8004e-07
13:73649284 T G 0.045296 1.6022e-05
13:73649333 C T 1.003318 -1.6324e-05
13:73651906 T C 0.116339 2.4287e-05
13:73654020 G A 0.083806 5.3167e-05
13:73655238 T C 1.134803 5.9401e-06
13:73655752 C T 0.349587 8.0991e-06
13:73658254 G T 0.367793 -5.2877e-06
13:73658544 G A 0.177994 -2.5632e-05
13:73661627 A G 0.139192 2.1427e-05
13:73664427 G T 0.202429 1.0155e-05
13:73671522 T C 1.862389 -6.2090e-06
13:73676848 G A 0.049379 3.2333e-05
13:73678583 G A 0.157167 1.1357e-05
13:73678672 G A 0.088144 7.6817e-06
13:73685030 G A 0.076183 5.7620e-05
13:73686332 C A 0.286829 -4.2823e-06
13:73688889 A G 0.029313 -1.3221e-05
13:73691060 G A 0.091714 3.2556e-05
13:73691528 G T 0.220890 -3.1271e-05
13:73691603 G A 0.069594 1.1098e-05
13:73692738 G A 0.807658 -1.0825e-05
13:73705168 A G 0.176424 8.6358e-06
13:73712323 A C 0.062251 -3.4492e-06
13:73717112 A T 0.200158 3.4180e-06
13:73717152 T C 0.029565 2.6906e-06
13:73719589 C A 1.239698 6.1632e-06
13:73719777 C T 1.620468 2.7108e-05
13:73728139 T G 0.897319 9.3727e-06
13:73730636 C T 0.033645 -9.0830e-06
13:73731214 G C 0.224585 -9.6595e-06
13:73741149 T C 0.061013 -1.6648e-05
13:73743411 A G 0.139539 1.9655e-06
13:73743899 A C 0.390164 -3.6092e-05
13:73744223 C T 0.340509 1.9232e-05
13:73751557 A C 0.878759 5.4504e-05
13:73752837 G T 0.141630 9.1320e-06
13:73759236 C T 0.973505 -4.1130e-05
13:73767724 A C 0.081810 -3.5315e-05
13:73769284 A G 1.137774 -2.4057e-05
13:73771999 T C 0.032088 -1.7029e-05
13:73773455 A G 0.031595 8.9123e-06
13:73777275 A C 0.144747 3.4168e-05
13:73785318 A G 0.628535 1.6609e-05
13:73788353 A G 0.181836 1.6552e-05
13:73793551 T C 0.198070 3.8592e-05
13:73794367 G C 0.759860 -5.0886e-06
13:73795288 T C 0.093142 1.1880e-05
13:73795820 A G 0.028188 3.2101e-05
13:73796912 T C 0.034637 -1.2680e-06
13:73797952 G A 1.646109 1.5683e-05
13:73802320 T G 0.173823 7.5380e-06
13:73802365 T C 0.232929 6.4009e-06
13:73803207 T G 0.123777 1.4299e-05
13:73808900 G A 0.133368 -1.7575e-05
13:73814192 A G 0.646932 -7.2406e-06
13:73819134 T C 0.956533 -2.1220e-05
13:73821705 C T 0.022826 2.5432e-05
13:73825334 T C 0.112595 -5.3967e-06
13:73826213 A G 0.140960 8.4406e-06
13:73827728 T G 0.748508 3.1906e-05
13:73832307 A G 0.093114 1.6464e-05
13:73832332 T C 0.022820 1.7903e-06
13:73842391 C T 0.045585 9.8450e-06
13:73844105 C T 0.349934 -2.4697e-05
13:73846676 G A 0.854719 2.1531e-05
13:73847514 G A 0.993088 -4.1415e-06
13:73851647 G T 0.474166 -3.7281e-06
13:73853293 T C 0.067867 -8.8371e-06
13:73853301 G T 1.835248 -4.1527e-06
13:73857735 A T 0.024564 -6.8695e-06
13:73862693 A G 0.606889 -2.7513e-05
13:73877302 G A 1.857949 3.3167e-05
13:73897850 C G 0.072695 -2.1444e-05
13:73908846 G C 1.367973 2.2958e-05
13:73908920 A G 0.071400 -2.1696e-05
13:73911413 C T 0.202983 1.6547e-06
13:73914367 C A 0.020263 -6.5550e-06
13:73916628 T C 1.279731 4.6504e-07
13:73921973 C T 0.248235 6.1920e-06
13:73924902 T C 0.147702 -2.7647e-05
13:73930192 T C 0.037616 3.4282e-05
13:73930590 G A 0.528893 1.0903e-05
13:73932114 T C 0.298542 2.0056e-06
13:73937287 G T 0.806363 -2.3841e-05
13:73938640 A T 1.233235 -1.4901e-05
13:73942777 G C 0.580533 1.6888e-05
13:73948070 A G 0.591947 -3.5150e-05
13:73952512 C T 1.254113 1.9295e-05
13:73954865 T C 0.111926 1.5697e-06
13:73957042 C G 1.032825 6.8634e-06
13:73957681 G A 1.521733 4.4693e-06
13:73960405 G A 0.358831 -1.4845e-05
13:73961448 A G 0.052524 -9.9223e-06
13:73965969 A G 0.061945 -3.3455e-05
13:73967561 C A 0.091340 8.9669e-06
13:73968483 A G 0.035481 -6.7763e-06
13:73968602 G C 0.202473 1.1546e-06
13:73969076 C T 0.520822 -3.1274e-05
13:73982286 T G 0.025689 -1.4109e-05
13:73982552 G A 1.831682 1.1009e-05
13:73990436 G A 1.397194 2.6237e-05
13:74005367 C T 0.445836 -3.4923e-06
13:74007264 A C 0.086107 2.5907e-05
13:74010894 A G 0.236488 3.5075e-06
13:74024998 G T 0.213614 2.2054e-05
13:74026821 T C 1.097218 1.6787e-05
13:74036922 T C 0.210446 -1.0365e-05
13:74039881 G A 0.188381 1.0249e-05
13:74039935 G C 0.130298 8.8381e-06
13:74040598 T C 0.249146 1.1333e-05
13:74045605 C T 0.027593 1.0629e-05
13:74050153 A G 0.543958 1.0108e-05
13:74061037 G A 0.049563 -3.8994e-05
13:74075331 A G 0.049790 -1.0214e-05
13:74084684 A G 0.159384 -1.9728e-05
13:74085668 G A 1.677724 -4.0113e-07
13:74089440 T C 0.137343 -1.5626e-05
13:74090415 A C 1.510953 1.2926e-05
13:74096953 C T 0.055750 -2.3966e-06
13:74098915 G A 1.155936 -5.1804e-05
13:74101846 T C 0.033097 -8.4583e-06
13:74104061 A T 0.022840 1.8897e-05
13:74142236 C T 0.137570 4.9811e-05
13:74144529 G C 0.029398 1.6218e-05
13:74153638 A G 0.200661 1.5975e-05
13:74157917 C T 0.694098 8.0202e-07
13:74161171 T G 0.030167 2.1843e-06
13:74166203 G T 0.126038 3.5431e-05
13:74182965 A G 0.130927 2.1703e-05
13:74184893 A G 1.108828 3.9298e-05
13:74193208 C T 0.022619 1.3754e-05
13:74193514 A C 0.974607 2.6744e-05
13:74194294 T G 0.027906 -9.4860e-06
13:74194387 G A 0.108488 1.0388e-06
13:74194683 C T 0.977007 2.7577e-05
13:74194779 T G 0.041073 -3.4561e-05
13:74214014 T C 0.094491 1.0859e-06
13:74221201 G A 0.850721 -1.6812e-05
13:74228823 T C 0.111776 2.2041e-05
13:74231852 T C 0.024571 -3.5527e-06
13:74232439 C T 1.140341 2.0044e-05
13:74239553 G A 0.239500 -1.5390e-05
13:74249517 A G 0.055064 1.7356e-05
13:74252008 C T 1.415186 9.4722e-06
13:74256681 C T 1.561035 1.1687e-05
13:74261717 T C 0.043297 -2.3192e-05
13:74263101 T C 0.186847 7.4891e-06
13:74265562 C T 1.487579 -4.8316e-07
13:74265597 C T 0.039180 2.3278e-05
13:74266320 G A 0.056359 3.4525e-05
13:74268625 C T 0.045163 6.7653e-06
13:74269426 C G 1.770128 -1.3941e-05
13:74278837 C T 0.166187 -3.4687e-05
13:74285502 G A 0.119470 1.1552e-05
13:74288499 C T 0.099319 -6.8060e-05
13:74295362 C T 1.531154 1.6760e-06
13:74296469 A G 1.383721 1.5589e-05
13:74300525 T C 0.139342 -1.7907e-05
13:74308892 C T 0.063441 -1.0575e-05
13:74310237 G A 0.378635 4.2405e-05
13:74315771 G T 1.659396 -1.4077e-06
13:74316066 C A 0.229855 2.5562e-05
13:74318806 C T 0.137173 1.6116e-05
13:74319026 C T 0.614943 -2.4937e-05
13:74328404 C T 0.221917 2.7762e-05
13:74332616 T C 1.099248 -1.1396e-04
13:74333162 A C 0.613913 3.5597e-05
13:74335524 T C 0.078614 2.6118e-05
13:74338215 A G 1.435011 2.8735e-05
13:74338413 G T 0.315983 2.1952e-06
13:74338518 C T 0.022337 2.2930e-05
13:74339104 T G 1.145271 1.2409e-05
13:74340783 T C 0.040720 5.0810e-05
13:74341222 T C 0.879602 1.4522e-05
13:74343528 C T 1.560750 1.1362e-05
13:74345584 A G 0.134534 3.5154e-08
13:74345759 T C 1.336766 1.1549e-05
13:74347673 G A 0.215369 -1.4670e-05
13:74348945 A G 1.762465 2.0055e-05
13:74351170 T C 1.125134 -2.6020e-05
13:74352959 C A 0.204935 -1.3676e-05
13:74354270 T C 0.076955 -1.1919e-05
13:74355306 A C 0.128571 -7.9919e-06
13:74357683 C A 0.293170 -4.2643e-05
13:74360340 T C 0.053758 1.3618e-05
13:74369804 C A 0.232395 -6.4296e-05
13:74370110 C T 0.189421 2.5325e-05
13:74370260 C T 0.421204 1.3936e-06
13:74371114 C T 0.304614 2.5898e-05
13:74371537 C A 0.215358 1.3053e-05
13:74377765 T C 0.966250 -2.2442e-05
13:74383206 C A 0.597733 -1.4864e-05
13:74388286 T C 0.260579 -1.7769e-05
13:74392113 G A 0.022823 -1.3430e-05
13:74392783 C T 0.034855 -2.3673e-05
13:74392930 G A 1.504534 8.0134e-06
13:74394296 A G 0.087314 4.7513e-05
13:74403989 C T 0.166717 4.0812e-07
13:74409832 C T 1.436789 -9.1170e-06
13:74410013 A C 0.907440 -1.3690e-05
13:74416129 A G 0.445601 2.7917e-06
13:74417768 A C 0.054054 -1.1408e-05
13:74421472 A G 0.119861 3.2034e-06
13:74422322 A C 0.047366 1.3413e-05
13:74424333 C A 0.085713 -9.2018e-06
13:74424950 C T 0.503337 -1.4530e-05
13:74425228 T G 1.516280 -1.6663e-05
13:74433778 G A 0.026757 -2.7566e-06
13:74433807 G T 1.465704 6.1243e-06
13:74435788 T C 0.076996 -1.0071e-06
13:74436398 C T 1.058406 -2.2141e-05
13:74439851 T C 0.451000 -3.1470e-05
13:74440000 C T 1.110559 -2.6394e-05
13:74444175 T G 0.079403 5.7197e-05
13:74455956 C A 0.458684 2.9285e-06
13:74457689 A C 1.528033 -1.9280e-05
13:74459948 G A 0.146845 -5.1202e-05
13:74460338 G A 0.150503 3.2401e-06
13:74470424 A G 1.068493 -2.0254e-05
13:74473436 C T 1.134878 -1.3122e-05
13:74475387 A G 0.033199 1.8886e-06
13:74478658 T C 0.053710 -3.0445e-06
13:74480164 C T 0.386764 1.6584e-06
13:74480552 C T 0.124519 -2.7601e-05
13:74481912 A G 0.026413 1.7407e-06
13:74491265 C T 0.632119 1.6033e-05
13:74491457 A G 0.261144 2.5236e-07
13:74492633 C A 0.050039 5.5260e-06
13:74493986 C T 1.143024 7.4981e-07
13:74500970 C T 1.731173 1.4709e-05
13:74501424 G A 0.077713 1.7639e-05
13:74513122 T C 0.738795 -2.2272e-05
13:74516077 C T 0.059154 2.6271e-06
13:74517392 G A 0.102192 1.6934e-05
13:74519088 T C 0.073576 1.1909e-05
13:74521994 G A 0.838243 2.2763e-05
13:74530290 G A 0.242414 -1.3886e-05
13:74530655 C T 0.023748 -5.4343e-06
13:74532811 C T 1.596965 1.2688e-05
13:74542950 A T 1.847453 -2.7510e-06
13:74544645 C T 0.247395 7.2709e-06
13:74545237 T G 0.453672 -1.2354e-05
13:74550013 C T 0.027154 1.8002e-05
13:74565579 C T 0.022820 -3.2153e-06
13:74567711 A G 0.028956 6.0181e-06
13:74578956 A G 0.021766 2.9516e-06
13:74579881 C T 1.529176 1.4875e-05
13:74580671 T C 1.830033 6.9959e-06
13:74581731 C T 0.043174 -7.0746e-06
13:74584480 T C 0.026131 1.4658e-05
13:74591240 C T 0.128557 3.4067e-05
13:74594659 G A 0.098469 2.0373e-05
13:74597744 A G 0.086413 -3.0501e-06
13:74603861 A G 0.222223 -1.2918e-05
13:74608825 T C 0.127575 1.4330e-05
13:74615925 C A 0.655122 -1.1243e-05
13:74621931 G C 1.648778 3.4958e-06
13:74632911 C T 0.137550 -9.9552e-06
13:74634972 G A 1.325132 1.9730e-05
13:74636312 A G 0.067303 2.1431e-05
13:74637595 C T 0.284966 -1.0256e-05
13:74638367 G A 0.086746 -1.2023e-05
13:74655739 A G 0.890821 -1.8846e-06
13:74661087 A G 0.114475 1.6426e-05
13:74661811 T C 0.355611 -2.3256e-06
13:74671770 G A 0.640700 1.0654e-05
13:74671911 A G 0.075952 -2.7852e-05
13:74672215 T C 0.317200 5.4545e-06
13:74673924 C T 0.371397 1.7685e-05
13:74674070 G A 0.936498 2.1274e-05
13:74674447 G C 0.174282 -1.3543e-05
13:74679161 A G 1.436323 -2.0348e-05
13:74682051 G A 0.055475 2.6353e-05
13:74692921 C T 0.049518 -1.4051e-05
13:74693821 A G 0.090962 4.0245e-05
13:74696357 C T 0.032128 -9.5444e-06
13:74696521 T C 0.059646 3.1264e-06
13:74697194 T C 0.087151 2.8554e-05
13:74701453 C T 0.180860 3.1605e-05
13:74702315 A G 0.040505 7.5983e-06
13:74706638 T C 0.209218 -5.7191e-06
13:74707264 C T 0.087566 -1.4662e-05
13:74707301 A G 0.055516 1.5973e-05
13:74707430 A G 0.300714 1.4821e-05
13:74713424 T C 0.248177 1.0558e-05
13:74721716 T C 0.069390 6.4820e-06
13:74729327 C T 1.624218 1.3649e-05
13:74730392 T C 0.257931 -1.1452e-05
13:74733415 G A 0.086444 3.7518e-05
13:74733471 A C 0.900545 1.3137e-05
13:74742322 C T 0.277942 8.8553e-07
13:74751868 A G 0.058219 3.7219e-06
13:74753003 A G 0.034954 -2.2395e-06
13:74756477 C T 0.103535 -7.4373e-06
13:74769241 G C 1.561627 -3.2489e-06
13:74775476 T C 0.064015 -5.6373e-06
13:74776868 G A 0.033464 7.8019e-06
13:74778952 A G 0.036123 1.7695e-05
13:74789497 A G 0.063301 -9.3076e-06
13:74790093 A G 0.057902 2.9251e-05
13:74790149 A G 0.192481 4.8482e-06
13:74797460 C T 0.047954 -5.4606e-06
13:74801706 G A 0.189819 2.6529e-06
13:74803367 C T 0.084577 -7.1515e-06
13:74804573 T C 0.287020 6.4718e-07
13:74820192 G A 0.040169 -2.4228e-05
13:74823626 G T 0.086835 -1.5846e-05
13:74833873 G T 0.481425 -1.7049e-05
13:74839302 T G 0.038493 2.1974e-05
13:74840527 T C 1.084275 3.8910e-06
13:74840677 G A 0.032445 1.3770e-05
13:74843791 G A 0.078740 -2.5290e-05
13:74848364 T C 0.054319 3.3251e-05
13:74855992 A G 0.034682 9.4506e-06
13:74858455 T G 1.553277 -8.8272e-06
13:74864679 G A 0.071495 9.1510e-06
13:74865635 G A 0.521635 1.4860e-05
13:74866723 G A 1.815240 1.5965e-05
13:74867623 G T 0.194443 -9.3561e-06
13:74871188 C A 1.698881 1.9083e-05
13:74872156 A G 0.140912 9.9409e-06
13:74873127 C G 0.026199 7.5320e-06
13:74877005 T G 0.031445 -4.2729e-06
13:74877174 A C 1.848650 1.1372e-05
13:74881298 T G 1.528247 2.9982e-05
13:74882202 G T 0.090112 -1.4370e-05
13:74882261 A G 0.092383 1.6536e-05
13:74882708 A C 0.039877 -2.2460e-05
13:74882716 T C 0.080368 -1.8204e-06
13:74887769 C T 0.212061 3.1586e-06
13:74889650 G A 0.032533 -1.6217e-06
13:74890185 A G 0.085920 -1.4149e-06
13:74891133 C T 0.058854 3.2491e-07
13:74894284 A G 0.163892 1.2919e-05
13:74898133 T C 0.089358 1.5236e-05
13:74898231 T C 1.395736 2.4107e-05
13:74898971 C T 0.199777 -2.2179e-05
13:74899852 A C 0.133603 -5.9686e-06
13:74900630 A G 0.357950 -9.5683e-06
13:74902206 A G 0.159686 9.8793e-06
13:74906108 C A 1.953599 2.0174e-05
13:74911872 C T 0.198332 -1.1627e-05
13:74919655 A G 1.248867 1.8102e-05
13:74920091 T C 0.023047 5.2502e-06
13:74932872 G A 0.509678 -3.4724e-06
13:74934216 T C 0.136479 -2.3885e-05
13:74936976 T G 0.340492 -1.3512e-05
13:74941354 G T 0.995091 -2.9221e-06
13:74947324 T C 0.843690 -1.4635e-05
13:74947820 T C 1.768948 4.1402e-05
13:74951832 A G 0.443874 6.0529e-05
13:74967495 C T 0.167210 4.3887e-05
13:74971168 T C 0.035086 -6.0765e-06
13:74972455 A C 0.071801 1.4543e-05
13:74973484 C T 0.034314 5.9746e-06
13:74980960 C T 1.055679 -3.5481e-05
13:74982585 A C 0.433358 5.0208e-05
13:74987411 C T 0.720820 -5.3873e-06
13:74988237 C T 0.046669 7.7847e-06
13:74991317 A C 0.082473 -1.4712e-05
13:74993000 A G 0.294183 5.9980e-06
13:74994759 A G 0.038347 -1.2005e-05
13:74995660 G A 0.153339 4.5934e-06
13:74998658 G A 1.892236 1.4202e-05
13:75009398 G A 0.045779 -3.2849e-06
13:75013673 C T 0.134664 -3.4459e-06
13:75014794 A G 0.230511 -1.4170e-05
13:75018345 A G 0.420986 -4.2872e-06
13:75019279 C A 0.063356 -2.8975e-05
13:75021456 A G 0.036432 -1.0746e-05
13:75034965 G A 1.682538 2.4362e-06
13:75037139 A G 0.141055 -1.3474e-05
13:75038949 C G 0.056859 -3.5680e-06
13:75045462 G A 1.468482 1.7777e-05
13:75050079 G A 0.883447 -1.7160e-05
13:75052357 C G 0.142245 -1.0661e-05
13:75053687 T C 0.075527 -7.5964e-06
13:75061427 A G 0.143466 -1.4244e-05
13:75072170 C T 0.120925 1.3649e-05
13:75080917 T C 1.701700 8.4706e-06
13:75082079 T C 0.074681 -2.9952e-05
13:75083268 C A 0.058450 -9.6483e-06
13:75085467 C T 0.430605 -2.3289e-05
13:75085772 G T 0.057919 4.8143e-06
13:75086779 A G 0.364951 -4.6284e-06
13:75086863 A G 0.108138 -8.9303e-06
13:75086887 G A 1.584834 4.3044e-05
13:75088983 G A 0.302625 -2.3635e-05
13:75089699 T C 0.272360 -2.3261e-05
13:75090396 C T 0.091044 -1.6988e-05
13:75090421 G T 1.584158 -9.4668e-06
13:75090790 C T 0.048087 -1.5608e-05
13:75091948 G T 0.057607 6.7638e-06
13:75096032 A G 1.385254 -7.9736e-06
13:75105120 G A 0.262395 2.2396e-05
13:75119274 G A 0.259855 -3.6330e-06
13:75126311 C T 0.203425 -8.7346e-06
13:75128114 T C 0.177760 -2.3544e-05
13:75133250 C T 0.047203 -9.6810e-06
13:75135411 T C 0.426688 2.3002e-07
13:75136172 G A 1.032108 1.2326e-05
13:75136407 A C 0.156222 -1.2891e-05
13:75143340 C T 0.146872 -1.1048e-05
13:75145453 T C 0.077900 1.3831e-05
13:75145770 G A 1.743215 -1.3693e-05
13:75148382 C T 0.266148 4.0128e-05
13:75149666 A G 1.903292 -2.6563e-05
13:75150925 T C 1.494324 1.0614e-05
13:75152155 A G 0.022371 -1.4653e-05
13:75162434 T C 0.333489 6.0537e-07
13:75167359 T C 0.029317 -8.5042e-08
13:75168643 A G 0.163684 1.6430e-05
13:75171074 A G 1.517266 3.7072e-06
13:75176976 C T 0.116804 4.4690e-06
13:75180513 A C 0.108689 2.1422e-06
13:75183786 C T 0.212543 -2.7968e-06
13:75189894 A G 0.096174 8.8080e-06
13:75194458 A C 0.445686 -3.2209e-06
13:75196954 A C 1.805676 -2.7072e-06
13:75198617 G A 1.749807 -4.2901e-06
13:75198647 T C 1.965723 -1.9043e-06
13:75203476 A G 0.671479 4.7831e-06
13:75204128 C A 0.749198 1.5781e-05
13:75204172 A G 1.048968 -1.3332e-05
13:75207418 C T 0.691473 3.6816e-05
13:75216204 G A 0.688277 1.4466e-05
13:75216674 C T 0.037677 8.9436e-06
13:75218712 A G 0.052595 2.7939e-08
13:75225412 G T 0.259434 3.5288e-05
13:75227413 G A 1.325693 -1.6201e-05
13:75230388 T C 1.449249 1.8687e-05
13:75238207 A C 0.143693 -2.0567e-05
13:75249009 T C 0.262888 2.5961e-05
13:75261344 A G 0.321834 6.4613e-05
13:75269390 C T 0.032754 -8.8778e-06
13:75271059 C T 1.167431 -1.5549e-04
13:75281755 A G 0.421748 -3.2266e-05
13:75284285 C T 1.444921 -6.2513e-05
13:75285262 G A 0.551631 -3.5486e-06
13:75290479 A G 0.111008 -4.1140e-05
13:75296059 G A 0.100336 -2.3710e-05
13:75296876 G A 0.593293 -2.1706e-05
13:75306847 C T 0.707547 3.9873e-05
13:75310587 G C 0.233010 -1.0470e-05
13:75312692 C T 0.715312 1.5725e-04
13:75314681 C T 0.842520 -4.4125e-05
13:75317100 G T 0.053775 1.3621e-06
13:75319625 A G 0.055424 -3.7274e-05
13:75319691 C T 0.053061 2.1751e-06
13:75320057 A G 1.799336 3.2588e-05
13:75324882 C A 1.267981 1.4970e-04
13:75325959 A G 0.101889 -1.8216e-05
13:75329598 G A 0.082769 -2.0302e-05
13:75336891 G A 0.027913 1.1067e-05
13:75338360 C T 1.815145 -1.0230e-06
13:75344629 G A 1.616612 1.6392e-05
13:75346578 G A 0.031438 -9.1681e-06
13:75346887 C T 0.039560 -3.2267e-06
13:75351903 C A 0.502953 -1.0081e-05
13:75361555 T C 1.607456 1.5944e-05
13:75369651 G C 0.201174 -2.1519e-05
13:75395838 T G 0.059089 1.0492e-05
13:75401406 A G 0.276287 1.0432e-07
13:75402555 C T 0.072430 3.9914e-05
13:75407575 G A 0.132008 -6.2805e-06
13:75414239 T C 0.023857 -2.7373e-05
13:75419379 A G 1.333591 6.9397e-06
13:75424980 G T 0.033485 -6.5755e-06
13:75442425 T G 0.105361 -8.1938e-07
13:75448173 C T 0.040427 -2.0476e-05
13:75450341 A G 0.087195 -8.2825e-06
13:75453425 A G 0.037986 1.3284e-05
13:75453657 G A 0.057627 -1.4142e-05
13:75470633 A G 0.071451 -5.9311e-07
13:75475334 C T 0.124121 -8.9503e-06
13:75479843 G A 0.059225 1.1764e-05
13:75494109 A C 1.375160 1.2192e-05
13:75541799 G C 0.262490 1.2406e-06
13:75550556 T C 0.046343 -1.0614e-05
13:75556070 C T 1.365831 1.5463e-05
13:75567785 A G 0.034036 8.3132e-06
13:75569693 A C 0.079202 -6.7366e-06
13:75574591 T C 1.410886 -5.8962e-08
13:75576384 G A 0.301908 -8.8415e-07
13:75581361 G T 0.117447 -1.1464e-06
13:75582872 T C 1.892195 3.2796e-07
13:75586993 G A 1.213281 4.6432e-05
13:75591823 T C 1.168720 1.2097e-07
13:75620183 A C 0.196588 9.6147e-06
13:75620460 G A 0.059262 9.8019e-07
13:75621011 T C 0.102382 1.9525e-05
13:75624993 C T 0.147277 -4.6221e-06
13:75641667 G T 0.129744 -2.3731e-05
13:75644644 G A 0.999170 -2.1334e-06
13:75647956 A C 0.042848 -9.6725e-06
13:75648513 T G 0.034131 2.3007e-05
13:75652512 A C 0.085237 -4.1604e-06
13:75669519 A C 0.667732 4.3984e-06
13:75670193 A G 0.042372 -2.5894e-05
13:75679342 G A 0.336236 -1.5275e-05
13:75683314 A G 0.037531 -7.9695e-06
13:75695130 G T 1.544359 7.4245e-06
13:75702533 C G 0.221798 -1.2985e-05
13:75703486 A G 0.111637 -1.8311e-07
13:75715620 A G 0.091224 8.7090e-08
13:75723634 A C 1.137292 -2.0976e-05
13:75723694 C T 0.035657 4.6135e-05
13:75732173 C T 0.187334 1.7819e-05
13:75743634 T C 1.292150 -1.4994e-05
13:75749899 T C 0.108454 -3.7122e-06
13:75759625 C A 0.032597 -5.6539e-06
13:75761145 G A 0.026906 -2.3647e-06
13:75773578 G A 1.197237 -2.6176e-05
13:75774758 C T 0.050589 -1.1157e-05
13:75776268 T G 1.965335 -2.0179e-05
13:75793457 G A 0.024836 -2.1259e-06
13:75794112 T G 0.286816 3.5958e-05
13:75797856 G A 0.640363 1.8915e-05
13:75798792 G A 0.134341 1.2344e-05
13:75800042 T C 0.029776 1.0047e-06
13:75800791 C T 0.099288 8.6663e-06
13:75801164 T C 0.097973 1.4359e-06
13:75804264 A T 1.931426 -8.5688e-06
13:75804468 G T 0.030221 2.4389e-06
13:75809007 T C 0.284048 -1.4065e-05
13:75810950 C T 1.030095 3.9023e-05
13:75810986 G T 1.845213 1.6493e-05
13:75811627 C G 0.044789 -5.5893e-06
13:75823181 A G 0.197564 2.4044e-05
13:75825648 T C 0.958420 -1.6633e-05
13:75830011 T C 0.027430 -2.7368e-06
13:75830953 C T 0.604788 -2.7985e-06
13:75835639 C T 0.292837 3.3089e-05
13:75838426 G A 0.150932 1.2438e-05
13:75838466 A G 0.973689 -1.0154e-05
13:75847467 T G 0.768523 -3.5626e-05
13:75848748 C T 0.101175 6.5975e-06
13:75853167 T C 0.102875 2.0396e-05
13:75861001 G A 0.115890 5.4279e-06
13:75863116 C T 0.032536 1.2017e-05
13:75869652 A C 1.159856 -3.9623e-05
13:75871330 T G 0.533068 -6.2631e-07
13:75878173 C T 0.089742 -7.1410e-06
13:75878206 T G 0.931449 -6.7990e-05
13:75878927 G A 1.277562 4.9658e-06
13:75879045 A C 0.885511 -2.8205e-05
13:75879491 G A 0.060602 1.4864e-05
13:75879557 T C 0.055047 -3.3868e-06
13:75881492 G A 0.040183 -9.9821e-06
13:75884216 T C 1.765779 -3.3842e-06
13:75884290 A G 0.820537 1.7224e-05
13:75884551 T C 0.039829 -1.4618e-07
13:75885355 C A 0.930865 -2.9208e-05
13:75888764 T C 0.031659 -4.8572e-07
13:75896952 C T 0.042600 -1.5164e-05
13:75901328 C T 0.047992 -2.0323e-05
13:75901836 A G 0.063488 1.0980e-05
13:75902863 A T 0.848966 2.1483e-05
13:75911764 G A 0.050566 1.3222e-05
13:75911875 T C 0.109563 -3.1485e-06
13:75912659 A G 0.054343 1.5611e-05
13:75912945 T C 0.048842 -6.6543e-06
13:75914392 C A 0.916205 -5.2467e-07
13:75915215 C T 1.026845 1.9960e-07
13:75915261 C A 0.050487 1.2853e-05
13:75926928 C T 0.066718 -1.6492e-05
13:75927593 G A 0.026372 -4.1450e-06
13:75928032 G C 1.796286 -1.3317e-05
13:75929137 C G 0.420850 1.1815e-05
13:75930654 T C 0.054370 1.3713e-05
13:75934380 A G 0.429418 6.9318e-05
13:75935284 C T 0.095127 -2.1661e-05
13:75938687 T C 0.075881 -1.0960e-06
13:75942270 C A 0.030564 -1.0188e-05
13:75948155 T C 0.440447 -3.9875e-05
13:75949181 T C 0.063995 3.7441e-06
13:75949419 A G 0.473599 3.7549e-05
13:75950968 C A 0.160716 -1.7682e-05
13:75967082 T C 0.714578 -1.9720e-05
13:75981746 G A 1.586476 1.4158e-05
13:75982581 T C 1.723775 2.0384e-05
13:75983829 C T 0.059633 3.4602e-05
13:75986940 T C 0.211537 -2.0712e-05
13:75989715 C A 0.331510 -9.4780e-06
13:76001797 T C 0.132777 -5.5611e-06
13:76004144 G T 0.087634 -2.2061e-05
13:76012306 T C 1.465358 3.6378e-05
13:76014406 C G 0.048237 4.9731e-06
13:76021347 A C 0.538382 -1.1581e-05
13:76031748 C T 0.047040 6.1244e-06
13:76031902 A G 0.095702 2.9258e-07
13:76032533 A G 0.042185 -7.1472e-06
13:76036557 A G 0.234360 -1.6107e-05
13:76039376 C T 0.124719 5.6753e-06
13:76044381 A C 0.262898 -7.0881e-06
13:76050693 C T 0.070465 3.2339e-06
13:76052013 A G 0.299351 -1.5050e-05
13:76052433 A G 0.177284 1.7638e-05
13:76052790 A G 0.127561 1.1035e-05
13:76070666 G C 0.329422 -2.3944e-05
13:76072773 C A 0.105683 1.0384e-05
13:76079809 A G 0.038384 -1.2555e-05
13:76086163 C T 0.573227 1.8911e-05
13:76088304 C G 0.047101 4.0422e-06
13:76091003 C T 1.658192 -2.0479e-05
13:76093948 T G 0.321246 -2.0999e-05
13:76106424 A G 0.075017 -6.0133e-06
13:76111657 A G 0.032873 -4.2132e-06
13:76114738 A C 1.161254 -6.0035e-06
13:76115766 C G 0.103518 -1.0566e-05
13:76119193 T C 0.073616 -1.7596e-05
13:76122801 T C 0.057627 -7.1737e-06
13:76126361 C T 0.331197 -1.9031e-05
13:76139448 G A 0.104262 -1.1332e-06
13:76145896 C T 0.035970 9.3590e-06
13:76149376 T C 0.172738 1.1242e-05
13:76154098 C G 0.076717 -4.5608e-06
13:76170513 G A 1.071117 -4.3351e-06
13:76170694 T G 0.196211 3.3524e-06
13:76178502 C T 0.079471 1.9686e-05
13:76198599 T C 1.070594 -3.4271e-06
13:76199069 A G 0.066579 3.9165e-05
13:76199420 C T 0.202510 -1.2655e-05
13:76200167 C G 0.043671 -1.1207e-05
13:76207296 A G 0.087930 3.1167e-07
13:76207565 A G 0.313882 1.7707e-05
13:76211996 G A 0.658848 -3.9961e-05
13:76214062 A G 0.408499 -3.1477e-06
13:76217622 C T 1.067510 -4.1075e-05
13:76223771 A G 0.025091 1.1867e-05
13:76234225 T G 0.409672 -1.1096e-06
13:76241111 A T 0.176529 -1.6420e-05
13:76243367 G A 0.077703 -2.1152e-05
13:76243575 T C 1.270303 4.5754e-05
13:76244056 G A 0.398344 -1.7004e-06
13:76250154 C T 0.147644 -1.7026e-06
13:76253247 G A 1.001571 1.1433e-05
13:76255973 G A 0.094427 -2.0228e-05
13:76294883 G T 0.045190 -1.6017e-05
13:76301324 T C 0.034416 1.1063e-06
13:76312773 A G 0.846716 -1.2833e-05
13:76313524 A G 0.202966 7.5451e-06
13:76319903 C T 0.090184 -4.6996e-06
13:76322065 T G 0.722670 1.4894e-06
13:76326701 A G 1.014442 -1.8029e-05
13:76330554 G A 0.025978 -7.2219e-07
13:76341339 A G 0.081382 1.8526e-05
13:76343498 A G 0.376520 7.3967e-06
13:76347858 C A 0.037483 -3.7579e-06
13:76356943 T C 0.190676 3.8849e-05
13:76361257 A G 0.022952 5.9310e-06
13:76361401 G A 0.701094 3.0350e-06
13:76370249 A C 0.086148 9.5597e-06
13:76372838 G T 0.092241 -1.7212e-05
13:76381713 T A 0.020861 -3.1989e-06
13:76382100 T C 0.210337 -5.4586e-06
13:76387016 C A 0.090388 -1.5070e-05
13:76387270 G T 0.028069 6.0990e-06
13:76387506 T C 0.309952 4.5806e-06
13:76392407 A G 0.122863 -3.5749e-06
13:76392911 A G 0.081388 -3.5373e-06
13:76395464 T C 0.133803 5.4102e-06
13:76395620 T C 0.084938 -8.8009e-06
13:76397567 C A 0.051341 -9.5783e-07
13:76397710 A G 0.028249 -1.5667e-05
13:76397731 A G 0.312831 -3.2140e-05
13:76398089 C A 0.316928 -3.7726e-05
13:76401837 C T 0.039037 -4.7823e-06
13:76409823 T C 0.140576 -1.8458e-05
13:76423248 C T 1.457320 -6.3783e-06
13:76427253 G T 0.027695 6.5290e-06
13:76427403 A G 0.170161 -1.5984e-05
13:76427410 G C 0.170783 -1.5437e-05
13:76431020 T G 0.129690 1.8385e-05
13:76439853 C T 0.172514 -8.7786e-06
13:76445316 T C 1.060840 -4.4012e-06
13:76446893 C T 0.052891 -1.8602e-05
13:76451718 T C 0.118885 2.4920e-06
13:76471794 A G 0.026675 -1.7774e-05
13:76473774 T G 0.144642 2.6797e-06
13:76475182 G A 1.505822 -1.2701e-05
13:76476099 T C 0.055407 1.0693e-05
13:76478134 G A 0.328120 -3.6090e-05
13:76481162 T C 0.447770 -4.0589e-05
13:76483002 A G 0.791020 2.3902e-05
13:76488277 G A 0.119035 -3.1960e-06
13:76496224 G A 0.404463 -1.6821e-05
13:76500773 T C 0.099139 -1.0538e-05
13:76507437 C A 0.297192 -4.1343e-06
13:76509534 G A 1.228533 -2.4377e-05
13:76510299 G A 0.268392 -1.3758e-05
13:76521297 T C 0.053357 9.3598e-06
13:76536311 T C 0.546912 1.0402e-05
13:76539447 T C 0.132814 -3.5230e-05
13:76540028 C A 0.203639 -1.3694e-05
13:76546805 T C 1.244145 -2.8779e-05
13:76548072 T C 0.355349 2.4479e-05
13:76555488 C G 0.068449 -1.4639e-05
13:76556187 G A 0.149378 4.2648e-06
13:76561483 A G 0.612730 3.0776e-05
13:76566618 T C 0.151211 -7.7428e-06
13:76570217 T C 0.050260 2.0029e-05
13:76580982 C T 1.963275 3.7989e-05
13:76595872 G T 0.495912 -1.5977e-06
13:76597873 T C 0.035229 -3.1999e-05
13:76610840 C T 0.212350 1.6853e-05
13:76613014 A G 0.430513 2.1981e-05
13:76613583 G A 0.054326 2.2450e-07
13:76623244 G T 0.049688 -7.6358e-06
13:76624384 C T 0.084503 -7.2135e-06
13:76649286 C T 0.925428 1.9483e-05
13:76681021 A G 0.061258 1.7127e-05
13:76691619 T C 1.883267 -5.6416e-06
13:76710277 T C 0.107615 2.2802e-05
13:76716853 G A 0.043117 9.6626e-06
13:76719658 A G 1.119381 5.0773e-06
13:76722504 G A 1.706708 2.2810e-05
13:76723425 A G 1.802117 -2.2467e-06
13:76726560 T C 0.111025 2.0620e-06
13:76734785 T G 0.057515 1.8487e-06
13:76736931 G C 0.021045 1.2513e-05
13:76739424 G A 0.953613 8.5754e-06
13:76740816 C T 1.900195 -5.8447e-06
13:76742677 C T 0.371737 -3.5740e-07
13:76751605 A G 0.422163 1.0423e-05
13:76752769 A C 0.024193 -6.9902e-06
13:76753228 G A 0.177348 -4.5504e-05
13:76760424 G C 0.086355 -1.0437e-05
13:76763937 C T 1.885538 -1.3054e-05
13:76775001 G A 0.035260 -1.7567e-06
13:76782203 G T 0.910020 8.9520e-06
13:76782810 G A 0.105639 9.3126e-06
13:76782950 A C 0.072977 -1.2410e-05
13:76784459 T C 0.091931 -3.2293e-06
13:76789780 A G 1.260124 -1.3013e-05
13:76789989 C T 0.332152 1.0002e-05
13:76792248 A G 0.261667 -3.2031e-05
13:76795422 G T 0.395892 -9.4057e-06
13:76798727 C A 0.255208 1.1989e-06
13:76802629 G T 0.544733 -8.9434e-06
13:76812624 C T 0.038795 -1.7275e-05
13:76821780 T G 0.061850 6.9455e-07
13:76823675 A C 0.204788 4.1840e-06
13:76827202 G A 0.197057 -1.4283e-05
13:76827542 T C 0.359249 2.2398e-05
13:76828392 T C 0.032750 -5.8153e-06
13:76833621 T G 0.123118 4.7801e-06
13:76837327 A G 0.451082 -2.1200e-05
13:76841304 G T 0.518402 1.1116e-05
13:76856223 C T 1.104596 -1.9548e-05
13:76862289 G A 0.208457 3.0056e-06
13:76863487 A C 0.378084 -3.7534e-05
13:76867667 A G 0.110464 2.2491e-05
13:76868684 T G 0.492050 -9.3702e-06
13:76874673 A G 0.096484 -6.8031e-06
13:76877360 A G 1.049229 -1.4468e-05
13:76877463 T G 0.046622 3.2083e-05
13:76878983 A G 0.092156 -1.3487e-05
13:76879160 T C 0.184961 -1.0247e-05
13:76880477 T G 0.263085 1.2837e-06
13:76889966 G C 1.286088 -9.5475e-06
13:76895136 C T 0.070210 5.3192e-07
13:76898674 C T 0.235502 -1.1801e-05
13:76899201 C T 1.344232 -4.4813e-06
13:76903622 G A 0.239133 -1.4437e-05
13:76909553 G A 0.449263 -2.3274e-05
13:76910089 A G 0.092370 -1.4625e-05
13:76912429 G T 0.273376 -7.6477e-06
13:76914841 C T 0.052983 3.6129e-05
13:76915409 A G 0.048808 3.2411e-06
13:76924869 G C 0.189353 5.3917e-06
13:76925243 G A 1.268994 -1.0049e-05
13:76927342 G A 0.032244 -7.7472e-06
13:76928630 A G 0.550217 -9.6091e-06
13:76933130 G A 0.160886 4.3204e-05
13:76942187 G A 0.032988 -1.1906e-05
13:76942538 G A 0.288886 1.1751e-05
13:76950969 A G 0.370989 1.6870e-05
13:76952131 A G 0.774085 -2.3890e-05
13:76959024 T G 0.161478 -1.3844e-05
13:76960959 A C 0.128014 -3.5242e-06
13:76961804 G A 0.316166 2.0399e-05
13:76965759 A G 0.096572 -1.9977e-05
13:76989476 T C 0.291678 -5.4279e-05
13:76989493 G A 0.405357 2.0716e-07
13:76993528 C T 0.120065 -1.3348e-05
13:76995424 C A 0.050113 1.9644e-05
13:76998324 T C 0.404235 1.2741e-06
13:77003583 A G 0.035229 -6.2956e-06
13:77009578 T C 0.054513 -3.2733e-06
13:77019443 G C 0.083554 8.4839e-06
13:77024928 T C 0.095440 -9.3346e-06
13:77029851 T C 0.732369 -3.1616e-05
13:77037308 C T 0.038639 8.3483e-06
13:77038572 C T 0.301360 -5.8257e-05
13:77039105 T C 0.036443 6.9770e-06
13:77040583 G T 0.040264 -1.0495e-05
13:77047753 G T 0.127099 -1.8249e-05
13:77050413 A G 0.963411 8.4397e-06
13:77051161 T C 0.053187 8.3764e-06
13:77060385 T C 0.048345 2.2464e-05
13:77065431 A G 1.567750 -1.8396e-05
13:77068051 A G 0.096110 -1.6454e-05
13:77071806 T C 0.044113 -2.5764e-05
13:77077884 G A 0.545522 -1.2641e-05
13:77098093 G T 0.211996 -1.3382e-05
13:77101738 G A 0.033896 1.8160e-05
13:77110711 A G 0.026566 1.7787e-05
13:77116983 A G 0.080001 1.7937e-05
13:77118347 A G 0.815828 -1.3119e-05
13:77118770 G A 0.522940 5.2941e-06
13:77122858 A G 0.075228 4.5750e-06
13:77123533 G A 0.500848 -2.1018e-06
13:77134940 C T 0.276385 5.4195e-06
13:77142435 C G 0.237444 -9.5495e-06
13:77152719 A G 0.709988 -3.2697e-05
13:77176621 G A 0.089919 -6.6397e-06
13:77182103 T G 0.040947 7.6762e-06
13:77200596 A C 0.205529 -1.2555e-05
13:77207220 G A 0.093995 1.9970e-05
13:77208533 G T 0.022544 2.1393e-06
13:77208886 G T 0.941696 2.4292e-05
13:77210583 A G 0.039921 4.3592e-06
13:77217172 A G 0.021708 7.5914e-06
13:77217752 G A 1.652933 -1.8394e-05
13:77220594 C T 0.111212 2.9690e-06
13:77225602 G A 0.613454 -3.5638e-05
13:77251239 A C 0.044578 6.8564e-06
13:77252557 T C 0.486229 -1.1998e-05
13:77260403 C T 1.450691 -2.1395e-05
13:77260416 A G 0.022106 -4.8556e-06
13:77262993 A G 0.488075 -2.6005e-05
13:77266350 C T 0.050195 9.0387e-06
13:77269338 A G 0.980369 -6.2432e-06
13:77271032 A C 0.050831 1.3653e-05
13:77272457 T C 0.041175 6.3276e-06
13:77274819 C T 1.546256 -1.5757e-05
13:77279255 C T 0.033872 3.1483e-05
13:77279338 C G 0.025138 -8.4405e-06
13:77286585 T C 0.097544 2.9610e-05
13:77288433 C T 0.033240 3.5679e-05
13:77292602 T C 0.032812 1.1499e-05
13:77296010 A G 0.261089 1.9684e-05
13:77303418 C T 0.052350 -2.4179e-05
13:77307953 G T 1.497425 -1.6807e-05
13:77309824 A G 0.055533 -4.3211e-06
13:77312179 C T 0.097306 1.8287e-05
13:77312801 G A 0.051857 -1.1007e-05
13:77315372 G A 0.154406 -2.1631e-05
13:77317945 A G 0.696688 -1.7939e-05
13:77320276 G A 1.112276 -1.3106e-05
13:77337948 C A 0.124675 1.1607e-06
13:77339132 G A 0.028538 1.1676e-05
13:77349700 C T 0.051507 -1.2936e-05
13:77352602 T G 0.039438 6.7690e-06
13:77354479 C T 1.575420 -2.5695e-06
13:77362355 G A 0.633003 8.5206e-06
13:77363769 C T 0.640482 -2.4779e-05
13:77370493 A G 0.821033 4.1060e-06
13:77375434 G A 1.684078 -2.0679e-05
13:77380059 G A 0.026780 -4.6608e-06
13:77383796 G A 0.419399 -2.8233e-05
13:77385466 T C 0.980618 -2.8556e-05
13:77387322 C T 1.954619 -4.4178e-06
13:77388676 T G 0.071182 -1.5176e-06
13:77390409 A G 0.835846 -1.7482e-05
13:77393797 C A 0.484138 7.3655e-06
13:77397774 G A 0.244481 1.0883e-05
13:77400673 C T 0.031442 3.8054e-07
13:77404659 A G 0.066395 -8.2748e-06
13:77405899 C A 0.766483 1.8001e-05
13:77407434 G A 0.244852 -1.9132e-05
13:77414515 C A 0.288812 3.6470e-05
13:77414678 T C 0.074731 4.1906e-05
13:77416504 C T 0.829693 1.0127e-05
13:77418159 G A 0.489965 1.4180e-05
13:77418401 C G 0.023163 -3.2453e-06
13:77420328 A C 1.749742 -1.5306e-05
13:77422078 G C 1.665094 -3.2577e-05
13:77427427 T G 0.026855 -6.8245e-06
13:77432473 A G 1.397439 6.4830e-07
13:77434156 T C 0.205431 -5.2921e-05
13:77434899 C T 0.111256 4.9816e-06
13:77436663 G A 0.089813 4.8318e-06
13:77439765 A G 1.066011 -1.1855e-05
13:77440077 C G 0.160662 -2.9303e-06
13:77443653 A G 0.221522 1.2799e-05
13:77448459 T C 1.623769 -7.1529e-06
13:77452852 T C 0.088423 1.5573e-05
13:77456798 T G 0.055567 3.5281e-05
13:77458228 T C 1.266220 1.0048e-05
13:77463761 T C 0.076945 -1.0316e-05
13:77466235 T C 0.631622 -4.5047e-06
13:77468236 T G 0.523273 -1.3501e-05
13:77474435 C G 0.134453 -4.9339e-06
13:77477340 C A 1.036878 -5.1014e-06
13:77478951 C T 0.031894 2.5990e-05
13:77481923 A G 0.162189 7.2928e-06
13:77484512 A G 0.056736 -6.5584e-07
13:77489694 T C 0.044504 -1.8181e-05
13:77496390 A G 0.460394 9.5066e-06
13:77499678 C A 0.021296 1.1738e-05
13:77500314 C A 0.144856 1.3522e-05
13:77506517 A G 0.101277 4.4567e-06
13:77506592 A C 0.225296 2.6478e-05
13:77507059 A G 0.113506 2.9191e-05
13:77508812 T C 0.259991 1.9673e-05
13:77508934 C T 0.034668 1.4419e-05
13:77510623 C T 0.164245 9.1752e-06
13:77513194 C A 0.781922 -1.0595e-05
13:77522925 C T 1.661007 5.4781e-06
13:77526447 G A 0.032815 -1.3512e-06
13:77531179 G A 0.021011 1.0033e-05
13:77531652 A G 0.067391 -1.2334e-05
13:77540355 C T 1.154512 5.8008e-06
13:77545955 A C 0.069492 1.0846e-05
13:77557351 A G 0.050872 -2.5861e-05
13:77557549 T C 0.121788 -2.3981e-06
13:77562630 G C 1.324544 -1.0395e-05
13:77566158 G A 0.067952 1.4830e-05
13:77573717 C T 0.045734 1.3669e-05
13:77574606 A C 0.032101 -1.6625e-05
13:77575396 A G 0.137683 1.4699e-05
13:77583336 G T 0.067551 1.2973e-05
13:77583407 G A 0.171025 -2.6821e-05
13:77601930 A G 0.030690 3.4613e-06
13:77604316 G A 0.093332 -6.9661e-06
13:77605164 G A 0.077064 1.9294e-05
13:77621269 T C 0.124760 2.5854e-06
13:77625946 T C 0.021976 -3.7839e-06
13:77632569 A C 0.036409 8.2492e-06
13:77637900 C A 0.069414 5.9442e-06
13:77639591 C T 1.240150 6.9010e-07
13:77653151 T C 0.100682 1.2055e-05
13:77666176 A C 0.346707 1.5654e-05
13:77674459 T C 0.057012 -1.4322e-05
13:77677419 A G 0.051416 -3.5404e-06
13:77699596 C T 0.081086 3.2264e-06
13:77715202 G T 0.263877 1.4614e-05
13:77769354 T C 0.073416 1.2841e-05
13:77771740 C T 0.148984 -4.1421e-05
13:77771842 G A 0.092781 9.5882e-06
13:77772129 G C 0.103062 1.3582e-06
13:77780665 C T 0.401757 -2.4288e-05
13:77794549 A C 0.079991 1.4664e-05
13:77812526 C T 0.130356 2.5017e-05
13:77822550 G A 0.027287 5.8536e-06
13:77849275 T C 0.077757 8.5069e-06
13:77864847 A G 0.039639 -1.3227e-05
13:77868472 C T 0.027386 3.2453e-06
13:77871440 C T 0.086682 3.5426e-05
13:77872383 T C 0.025417 7.7410e-06
13:77874531 G T 0.036698 1.4166e-07
13:77880561 A G 0.153410 2.2091e-05
13:77903392 G A 0.039146 9.1070e-06
13:77913132 A G 0.038714 -1.0269e-05
13:77914588 G A 0.459360 7.6974e-06
13:77915091 G C 0.084322 -3.1418e-05
13:77920612 G A 0.070812 -1.1367e-06
13:77924128 C T 0.082786 -2.2694e-05
13:77925820 G C 1.336038 6.9985e-06
13:77926222 G A 0.276953 2.2904e-05
13:77946658 G A 0.283345 2.4018e-05
13:77947139 G T 1.701207 1.0352e-05
13:77949478 C T 1.584409 1.9114e-05
13:77961102 G A 1.944641 5.6001e-06
13:77962213 G A 0.059463 -4.7263e-07
13:77968417 T C 0.141691 2.8440e-05
13:77972868 C T 0.027229 -6.0631e-06
13:77984811 C T 0.023438 2.8323e-07
13:77984915 C T 0.193780 2.6103e-05
13:77991089 C G 0.285973 -1.0664e-05
13:77992357 C T 0.202871 -2.3717e-05
13:77996437 G T 0.375847 2.1460e-06
13:78000175 C A 0.042688 -2.2139e-05
13:78000496 G A 0.443153 -9.8707e-06
13:78000957 G T 1.946983 1.0874e-05
13:78006371 G A 1.186790 2.8780e-05
13:78006780 C T 1.353799 2.8812e-05
13:78007348 C T 0.109148 -2.5011e-05
13:78019491 C T 0.440756 -1.1639e-05
13:78025354 C T 0.070835 -1.9859e-05
13:78026930 C T 0.153580 -2.0569e-05
13:78032021 G A 0.057284 -1.5055e-05
13:78032193 G A 0.344110 -1.5853e-06
13:78033838 T C 0.045993 -3.4815e-06
13:78036941 T G 0.024142 5.1076e-06
13:78045584 A G 0.079943 1.2460e-07
13:78045772 G T 0.056859 1.6583e-05
13:78046328 A G 0.167465 1.6906e-05
13:78048087 C T 0.140831 -1.5906e-05
13:78052022 C A 0.054428 -2.0519e-05
13:78060043 A G 0.152598 -8.9589e-06
13:78069069 T C 1.736374 1.9295e-05
13:78072959 T C 0.057148 1.0868e-05
13:78085279 G A 0.940785 1.8806e-05
13:78097952 G A 0.118582 -1.5937e-05
13:78108141 A G 0.033311 1.5193e-06
13:78120949 T C 0.057243 -2.1866e-05
13:78121696 G A 0.636001 3.9597e-07
13:78123798 T C 0.367266 6.9942e-05
13:78124667 G C 0.086287 -1.2236e-05
13:78129323 G A 0.057855 1.5976e-05
13:78130209 C T 1.858207 -9.0084e-06
13:78142740 T C 0.123380 8.7333e-06
13:78142886 T C 0.040951 -3.6757e-06
13:78169357 C A 0.298783 -1.1025e-05
13:78178550 A G 0.135949 -2.0528e-05
13:78179710 A G 0.214362 9.0576e-06
13:78182456 T C 0.021320 2.2086e-05
13:78216915 T C 0.329215 1.9764e-06
13:78220800 G A 0.311393 2.1434e-05
13:78233232 C T 1.456719 -2.7813e-05
13:78250278 T C 0.097663 7.2161e-06
13:78254288 C G 1.347482 -7.3439e-06
13:78276764 A G 0.040390 -1.1978e-05
13:78277624 T C 0.038109 -1.4534e-05
13:78281888 G A 0.212309 9.5809e-06
13:78282193 G A 0.235234 -1.4294e-05
13:78283633 A G 0.035294 1.6955e-05
13:78288420 T C 0.055458 1.0411e-05
13:78299398 G C 0.378370 2.8938e-05
13:78301344 T C 0.042185 -9.9802e-06
13:78313647 A C 0.047390 3.2795e-06
13:78315707 T C 0.172527 -9.7384e-06
13:78316812 G A 0.041712 -1.4847e-05
13:78318274 A G 0.058630 -4.6375e-05
13:78319603 G A 0.153233 2.7817e-06
13:78348606 A C 0.050695 1.5860e-05
13:78354694 T C 0.204520 1.9574e-05
13:78356302 A G 0.236590 -3.3230e-08
13:78363448 T C 0.026893 6.1237e-06
13:78372028 T C 0.052857 1.2779e-05
13:78376582 G A 0.110379 -1.4899e-05
13:78381568 T C 0.042324 2.9490e-05
13:78391757 T C 1.213529 -3.9207e-05
13:78397785 A G 0.060439 -3.0227e-06
13:78402140 G A 0.081181 -3.0908e-06
13:78408398 T A 0.021504 1.9633e-05
13:78413289 G A 0.100424 -1.7463e-05
13:78428918 T G 0.211714 7.9468e-06
13:78429260 G A 0.294265 3.7831e-06
13:78430531 C T 0.074806 -3.4886e-06
13:78448090 T C 0.184920 7.8254e-06
13:78459622 C A 0.057596 7.6352e-06
13:78461479 T C 0.101379 -2.9040e-05
13:78461782 A G 0.123981 -8.6320e-06
13:78467045 T C 1.763287 -6.7143e-06
13:78486401 T C 0.139736 -1.3459e-05
13:78494543 T C 1.244896 -1.8448e-05
13:78495934 A G 0.180272 9.5881e-06
13:78504047 C T 1.767867 -3.4403e-06
13:78513546 A C 0.132647 9.0549e-07
13:78523484 A G 1.425355 -1.2322e-05
13:78543075 A C 0.185219 1.8254e-05
13:78560517 T C 0.035504 3.2661e-06
13:78563036 A G 0.294085 4.6266e-06
13:78570597 A G 0.046890 7.2708e-06
13:78571510 A G 0.070118 -5.5709e-06
13:78587750 G T 0.047468 2.4121e-05
13:78609804 G A 1.752982 -7.4382e-06
13:78642414 T C 0.116832 -1.2210e-05
13:78645809 A G 1.158109 -1.2138e-05
13:78658633 T C 0.803126 -1.6611e-05
13:78659717 A G 0.035814 -8.8462e-06
13:78666318 G A 0.981087 2.0687e-06
13:78668923 T G 0.214723 -2.5067e-06
13:78670938 T C 0.993255 -2.1110e-05
13:78674668 A G 0.022942 4.7944e-06
13:78680489 A G 0.872326 -5.4240e-06
13:78692495 T G 0.301132 -9.7244e-06
13:78696100 T C 1.374518 -2.9400e-06
13:78696789 A C 0.047523 -3.9232e-06
13:78700751 G A 1.341638 5.2831e-05
13:78705930 T C 0.276178 -3.1416e-05
13:78711952 G A 0.972536 -1.2251e-05
13:78714965 G T 0.206407 2.8594e-05
13:78716584 C T 0.044942 1.4154e-05
13:78720697 C T 0.328885 4.4865e-06
13:78722641 G A 1.871198 2.3391e-05
13:78723206 T C 0.117440 1.2536e-05
13:78730199 A G 0.021262 -4.2446e-06
13:78731727 T G 0.152465 -2.7968e-06
13:78737386 G A 0.035933 -1.1406e-05
13:78749281 A C 0.023928 4.8413e-07
13:78751541 T C 0.229223 8.3268e-08
13:78751944 C A 0.225510 -5.3615e-06
13:78755186 G A 0.118538 -3.0364e-05
13:78758096 A G 0.139338 2.9567e-05
13:78759524 T C 0.709383 -7.5066e-06
13:78761022 G T 0.146318 -1.7995e-05
13:78774106 A G 0.023962 -4.7940e-06
13:78777934 T G 0.053102 7.4182e-06
13:78784213 C A 1.469804 -1.0524e-05
13:78787548 C A 0.584980 5.8842e-06
13:78792604 A G 0.082429 -2.1571e-05
13:78793250 T C 0.042719 -3.8044e-06
13:78797009 T G 1.353439 -1.3275e-05
13:78801065 A G 0.034257 -6.3564e-06
13:78808914 A C 0.606545 -6.5025e-05
13:78808929 T C 0.397507 -1.0648e-05
13:78812796 C T 0.164228 5.3553e-07
13:78813654 G T 0.029997 2.2130e-05
13:78813972 A G 0.114336 -2.6571e-05
13:78816037 T C 0.071287 3.6475e-05
13:78816300 C T 0.499730 -1.8044e-05
13:78817590 G A 1.203622 2.8831e-06
13:78819118 A G 0.028661 -1.5815e-05
13:78820613 C T 1.643682 -4.7662e-05
13:78820747 C T 1.840739 -7.0369e-06
13:78826075 G T 0.098945 -5.6480e-06
13:78828878 C T 0.024625 1.7625e-05
13:78833871 T C 1.179021 -1.6256e-05
13:78836979 T C 0.076965 2.8109e-05
13:78841631 T C 1.384789 -8.8510e-06
13:78846757 T G 0.091673 -2.6099e-06
13:78854301 A C 0.266536 -1.3259e-05
13:78864736 G A 1.094382 -1.4855e-05
13:78866807 T C 0.334192 1.0357e-05
13:78877054 C T 0.067837 8.5123e-09
13:78879684 A G 0.051341 2.5647e-07
13:78882946 A G 0.151928 4.3573e-06
13:78904579 G A 0.032394 1.3829e-06
13:78909466 G A 0.357974 -1.6086e-06
13:78916997 C T 1.184219 3.0484e-05
13:78923882 G A 0.060156 -3.7920e-06
13:78932525 T G 0.084214 -1.2121e-05
13:78932951 A G 0.090663 -5.4576e-06
13:78933065 A G 0.061323 4.2223e-06
13:78958461 C A 0.718063 1.1459e-05
13:78968033 A G 0.059718 9.8049e-06
13:78969893 T C 0.062115 -4.4210e-07
13:78971895 C T 0.486984 -6.9995e-06
13:78972590 C T 0.877450 2.0627e-05
13:78974111 C A 0.059157 6.6624e-06
13:78975155 T C 0.509661 2.2455e-05
13:78976208 A G 0.264448 -3.0123e-05
13:78988138 A G 0.129292 -1.8689e-05
13:78992364 C T 0.034709 9.4357e-06
13:78995580 C T 0.030187 -1.6724e-05
13:78999019 T C 0.570035 1.0005e-05
13:79006505 A G 0.478661 2.9855e-05
13:79011833 C T 0.118810 -2.1904e-06
13:79014284 G A 0.575019 -5.2621e-06
13:79015537 A T 0.093233 -4.1150e-06
13:79017181 A G 0.518031 5.0490e-06
13:79017484 T C 1.560712 -1.5400e-05
13:79021316 T C 0.518827 1.5779e-05
13:79024118 G A 0.477750 1.7068e-05
13:79028761 T C 1.051681 2.6495e-05
13:79032234 C T 0.089772 -1.8499e-05
13:79032922 C T 0.168148 -1.0700e-05
13:79045749 G A 0.113377 -4.4843e-05
13:79050866 G A 0.099231 -6.7486e-06
13:79051243 T C 0.028093 -2.2018e-05
13:79051616 T G 0.091761 5.3388e-05
13:79052038 G A 0.244423 2.8914e-05
13:79070954 T G 0.120109 -1.8017e-05
13:79074126 T C 0.103151 -8.9438e-06
13:79074407 A G 0.083744 5.3986e-06
13:79077171 A C 0.039465 -2.1454e-05
13:79083561 G A 0.071961 -2.4631e-06
13:79093769 A G 0.029361 1.6097e-05
13:79097239 A G 0.329099 -2.4820e-05
13:79100150 C T 0.261171 -9.3107e-06
13:79108402 A C 0.144173 5.3249e-06
13:79119776 A G 0.090592 2.9673e-05
13:79126735 C T 0.327801 -2.2858e-05
13:79131753 G A 0.029235 1.3136e-05
13:79132519 T C 0.596682 -8.8439e-06
13:79135806 T C 0.058280 -3.9706e-05
13:79136573 G A 1.023364 -3.4070e-05
13:79138976 T C 0.040580 -8.8271e-06
13:79152553 T G 0.035589 1.1251e-05
13:79171616 A G 0.059925 -2.0075e-06
13:79174289 C T 0.062339 -2.6929e-05
13:79179500 T C 0.581400 4.1468e-06
13:79179581 G T 0.053714 1.8377e-05
13:79179817 C A 0.501317 4.1477e-06
13:79181974 A G 0.059480 4.7576e-06
13:79184859 G A 0.720106 -4.7904e-06
13:79188673 T C 0.056471 -4.2143e-05
13:79201319 G A 0.322585 -1.0023e-05
13:79202487 T C 0.119432 1.4298e-05
13:79202994 A C 0.146685 2.5051e-05
13:79205412 G A 0.165905 -1.2805e-05
13:79209689 A T 0.063607 1.7904e-05
13:79212719 C T 0.028562 -1.7895e-05
13:79225323 T C 0.026478 2.9135e-06
13:79233546 T C 0.092649 -1.0779e-05
13:79238213 T C 1.978581 -7.7549e-06
13:79238925 A G 1.144707 6.1982e-06
13:79242974 C T 0.083551 1.6305e-05
13:79249646 A G 0.091516 -9.8893e-06
13:79251406 A G 0.376581 1.3202e-05
13:79256404 C G 0.152135 9.0140e-06
13:79273125 G A 1.718535 9.5947e-06
13:79306645 G A 0.228743 -1.8131e-05
13:79308251 A G 0.845090 1.0594e-05
13:79309578 A G 0.086553 1.2815e-05
13:79318537 T C 0.027294 1.9773e-05
13:79327666 T C 0.042056 1.5252e-05
13:79332667 A G 0.117107 6.1476e-05
13:79335066 C G 0.134898 1.0751e-05
13:79348057 C T 0.179568 -3.5377e-06
13:79355181 A G 0.031068 1.2794e-05
13:79355451 G A 0.241758 -2.1990e-05
13:79357405 G A 0.045442 -1.0852e-05
13:79359424 T C 0.206638 -8.4867e-07
13:79359849 A G 0.539973 -2.1631e-05
13:79368944 A G 0.066953 8.4684e-06
13:79370722 T C 0.144611 -1.3180e-05
13:79373872 A C 0.511177 -2.9064e-06
13:79379928 A G 0.031268 -1.5941e-05
13:79382101 C T 0.815478 -3.2924e-05
13:79386550 C T 0.072447 1.9994e-05
13:79391630 T C 0.274825 9.9690e-06
13:79394921 C T 0.024234 3.4190e-05
13:79401439 T C 0.293384 -3.4694e-06
13:79412103 A G 0.021796 -7.8836e-06
13:79417762 G T 0.743874 -1.1833e-05
13:79420253 T G 0.952474 1.9246e-05
13:79420850 T C 0.067058 -7.6035e-06
13:79425354 G A 0.077288 -1.4659e-05
13:79436885 C G 0.701649 1.6247e-05
13:79436957 G A 0.698245 -1.4487e-05
13:79439039 G A 0.099846 5.6271e-06
13:79451837 C G 1.877477 1.3811e-05
13:79455832 C T 0.102875 -2.4417e-05
13:79456421 T A 0.032750 7.9167e-07
13:79457858 C T 1.577820 2.8068e-05
13:79459140 G A 0.117188 1.6212e-05
13:79474878 C T 0.269837 2.2815e-05
13:79481421 T C 1.961643 -2.8139e-06
13:79483726 T G 1.958121 -4.1714e-06
13:79490052 C A 0.830526 -4.5606e-06
13:79493592 G A 0.623684 -4.1101e-06
13:79494019 C T 1.165085 -5.0895e-06
13:79495082 G A 0.125776 1.9901e-05
13:79500420 T C 1.582624 6.7349e-08
13:79507275 T C 0.046336 -4.5792e-06
13:79508294 T C 0.044456 -7.8377e-06
13:79513205 T C 0.029871 7.3274e-06
13:79521059 G A 0.059748 -1.2378e-05
13:79521958 C T 0.826714 -4.1988e-06
13:79532874 C T 0.033651 3.5074e-05
13:79537909 A C 0.162678 -2.7044e-05
13:79537956 G A 0.744245 3.5358e-06
13:79538817 G A 0.038789 3.0440e-05
13:79540922 G T 0.039911 2.7916e-06
13:79542991 C A 0.159897 -1.0124e-06
13:79549792 G A 0.056294 -1.7677e-05
13:79550458 A G 1.054594 -1.7983e-05
13:79555791 A C 0.113275 1.9077e-05
13:79556583 G A 1.903833 -4.3726e-05
13:79558726 G A 0.037820 -8.3280e-06
13:79560897 C T 0.105884 1.6856e-05
13:79565016 C T 1.007303 1.1303e-05
13:79567466 C T 0.194861 2.8836e-05
13:79577437 A G 0.047468 1.7485e-05
13:79577721 A C 0.096898 3.4392e-05
13:79577942 C T 1.055913 -4.0941e-05
13:79580367 T G 0.048033 1.4158e-05
13:79582167 A G 0.813719 4.3203e-05
13:79584156 C T 0.226030 2.9362e-05
13:79584394 G A 0.241598 2.7381e-05
13:79588581 C T 0.270714 -3.5144e-05
13:79593072 G T 0.028334 4.1605e-06
13:79595950 T C 0.136384 -1.0714e-06
13:79599108 T C 0.445819 -1.4474e-05
13:79599551 A G 1.855440 2.4104e-05
13:79606786 G A 0.360347 2.0378e-05
13:79607442 T C 0.141456 -1.3834e-05
13:79638982 G A 1.973804 3.2523e-05
13:79643767 C T 0.055679 7.4242e-06
13:79659541 G A 0.050620 1.2302e-05
13:79669410 A G 0.050970 1.1161e-05
13:79671094 T C 0.030853 -3.8540e-06
13:79674641 C T 1.079039 2.5805e-06
13:79676174 T C 0.941163 1.1593e-05
13:79684133 A G 0.145295 -2.0068e-05
13:79686912 G A 0.224042 -2.5816e-05
13:79687174 G A 0.078543 -8.8175e-06
13:79692676 A G 0.866815 3.1023e-05
13:79699392 G T 0.943315 4.5192e-05
13:79699478 A G 0.033764 -7.3686e-06
13:79705645 A G 0.088100 -1.8278e-05
13:79715175 G A 0.046982 1.0664e-06
13:79727512 G T 0.060949 1.7460e-05
13:79729765 C A 1.507840 -6.5910e-06
13:79730081 G T 1.423587 -1.0060e-05
13:79735044 T C 1.007170 -3.0814e-05
13:79735667 T G 1.488099 -1.8723e-05
13:79760147 A G 0.127255 4.2850e-06
13:79774331 C A 0.115975 2.6908e-06
13:79781921 G A 0.366640 3.7925e-06
13:79782784 A G 0.070631 -1.3198e-05
13:79793589 G A 0.646092 -2.8678e-06
13:79795857 T C 0.541282 -4.1442e-06
13:79797139 G A 1.467064 -1.4700e-05
13:79799086 T G 0.921563 -8.5473e-06
13:79801863 G A 0.520883 -2.7397e-06
13:79805433 C T 0.421806 6.8233e-06
13:79806408 G A 0.037650 1.1875e-05
13:79806582 A G 0.052265 2.0222e-05
13:79807001 C A 1.565520 1.1078e-05
13:79807217 A C 0.978639 8.5531e-06
13:79814676 T C 0.824263 2.9667e-06
13:79826066 A G 0.034702 4.1624e-06
13:79831257 T C 0.272353 -6.7971e-06
13:79834229 C T 0.825684 5.7074e-07
13:79834636 C T 0.109080 -4.8211e-06
13:79834785 G A 1.830634 3.6194e-05
13:79846469 G A 0.996791 2.0456e-05
13:79854557 A G 0.038309 2.7117e-05
13:79854802 A G 0.052548 1.8590e-06
13:79869951 T C 0.040077 -2.8271e-06
13:79887329 A G 0.054934 2.1367e-06
13:79900909 T C 0.141677 7.0571e-06
13:79905966 G C 0.032747 1.0626e-05
13:79910118 A G 1.004804 2.5077e-05
13:79912608 A G 0.041080 9.8526e-06
13:79912899 C T 0.157833 3.5125e-05
13:79922958 C A 0.044922 -9.1472e-06
13:79931414 C A 0.058028 -1.3446e-05
13:79936181 C T 0.052928 -8.9360e-06
13:79936544 A T 0.488327 5.7966e-06
13:79942098 T C 0.047149 -1.0066e-05
13:79945868 G A 0.048332 4.1656e-05
13:79955425 T C 0.226670 -2.1059e-06
13:79962814 A G 0.137026 3.0094e-05
13:79967266 C A 0.060921 -2.6480e-05
13:79968169 A G 0.091370 1.8905e-06
13:79969554 A G 0.046598 -1.4652e-05
13:79992420 G A 0.053078 3.5559e-06
13:79993767 C T 0.036820 3.1552e-05
13:79996554 T C 0.026801 8.9813e-06
13:80006793 T C 0.049848 -8.9605e-06
13:80017745 A G 0.124593 2.9691e-05
13:80020151 T C 0.033696 -2.9189e-06
13:80057831 T C 0.156504 2.6804e-05
13:80060714 C T 0.062567 -1.7739e-05
13:80063776 T C 0.057341 -9.5225e-06
13:80064135 A G 1.147083 -6.3742e-06
13:80071451 T G 0.023391 -1.1671e-05
13:80071619 C T 0.046425 -9.2976e-06
13:80080009 T G 0.142347 2.2152e-06
13:80090114 T C 0.183278 1.8472e-06
13:80091781 G A 0.818925 2.7825e-06
13:80098243 A C 0.274961 -1.7600e-06
13:80130563 T C 0.063108 -1.3273e-05
13:80149456 T C 0.047020 5.2163e-06
13:80149703 T C 0.044167 -8.4283e-06
13:80158652 A G 0.071685 1.4683e-05
13:80165078 C A 0.099220 3.1445e-06
13:80170160 G A 0.951954 -2.2698e-05
13:80177567 C T 0.056036 -2.3465e-05
13:80178344 C T 0.653269 -4.3614e-05
13:80179005 A G 0.057195 6.5485e-06
13:80194772 T G 0.108118 -1.8889e-05
13:80198623 C A 0.096793 8.7729e-06
13:80215498 A G 0.505278 -1.5781e-06
13:80215568 G A 0.058487 -1.2520e-05
13:80215646 G A 0.044072 9.1043e-06
13:80219665 A C 0.725726 1.7057e-05
13:80226400 C A 0.185120 -9.1537e-06
13:80231387 T C 0.105282 1.0275e-05
13:80234061 A G 0.049423 1.8145e-05
13:80236049 A G 0.071219 1.5055e-05
13:80242899 T C 0.021483 -4.8925e-06
13:80244736 A G 0.667695 1.6286e-05
13:80249315 C A 0.023085 7.7597e-06
13:80251029 C G 0.181530 -2.0147e-06
13:80256445 A G 0.032224 -6.7606e-07
13:80279157 C T 1.092377 3.0217e-05
13:80290816 T C 1.547174 1.1163e-05
13:80291759 T C 0.033995 3.3182e-05
13:80299722 G A 0.997746 1.7197e-06
13:80306657 G T 0.214444 9.7643e-06
13:80316123 T C 0.157602 1.2253e-05
13:80318129 C A 0.039040 -2.0293e-05
13:80319409 G C 0.031421 1.8593e-05
13:80322870 A G 1.111582 3.8535e-06
13:80326640 T C 0.026440 -6.9346e-08
13:80327675 T C 0.037361 -2.0530e-05
13:80334796 A G 0.240660 6.6293e-06
13:80347333 A G 0.102457 -1.9091e-05
13:80347775 A G 0.034593 2.5116e-06
13:80349706 A G 0.055227 3.3384e-05
13:80352706 C A 0.044109 1.8910e-05
13:80354194 A G 0.053663 2.4489e-06
13:80377192 A C 0.067143 9.5958e-06
13:80406087 A G 0.292749 -7.1315e-06
13:80406746 A C 0.036242 -9.5478e-06
13:80411925 A G 0.085295 -5.7254e-06
13:80420039 G A 0.560787 3.3408e-05
13:80421557 C T 0.741345 -2.2405e-05
13:80426800 G A 0.141548 1.9913e-05
13:80438893 G T 0.106425 -3.7220e-05
13:80444731 G A 0.164507 -2.2493e-05
13:80469981 A G 0.115009 1.2408e-05
13:80476616 A G 0.399632 -1.8135e-05
13:80484399 C T 0.020654 1.0851e-05
13:80487319 C T 0.124202 1.3964e-05
13:80489814 G A 0.166557 1.6229e-05
13:80492176 A G 0.238960 5.3538e-06
13:80509414 A C 0.026053 -2.2300e-05
13:80510399 C T 0.027681 5.5436e-06
13:80514123 G A 0.051246 5.0298e-05
13:80521029 C T 0.037670 -8.0016e-07
13:80540903 T C 0.634635 -6.7083e-05
13:80550005 T C 0.039445 1.8116e-05
13:80559244 G A 0.049263 2.7963e-05
13:80567706 C T 0.112589 2.1165e-05
13:80568497 T C 0.057365 1.8363e-05
13:80570074 G A 1.465303 -1.6264e-05
13:80570198 A C 0.043895 7.2697e-06
13:80571071 C T 0.023619 1.2660e-05
13:80571300 A G 0.027202 1.8033e-05
13:80584890 C T 1.940180 1.9664e-05
13:80584891 A G 0.044844 1.7748e-05
13:80585091 C T 1.187629 3.2118e-05
13:80591014 T C 0.347819 -3.2362e-05
13:80592204 A G 0.799553 1.1340e-05
13:80593294 C T 0.086236 1.3374e-05
13:80598006 C T 1.269983 -1.3121e-06
13:80598642 T C 0.110321 -1.3554e-05
13:80599852 T C 0.060959 -7.3768e-06
13:80600086 G A 0.732716 5.5249e-06
13:80602595 T C 0.051555 2.0793e-05
13:80602674 C T 1.160359 -3.8870e-06
13:80603592 C A 0.790098 3.1038e-05
13:80603824 T C 0.076353 -6.1626e-06
13:80604445 A G 0.031462 -2.0075e-05
13:80609101 G C 0.099591 6.5643e-06
13:80610988 G A 0.026502 1.2012e-05
13:80611140 C A 0.670078 6.2581e-06
13:80611176 C A 0.023534 -1.0464e-05
13:80620671 C A 1.114248 1.3978e-05
13:80621323 C T 0.198172 -1.2786e-05
13:80623346 C A 0.450674 1.1893e-05
13:80628138 A C 0.702720 5.7292e-06
13:80631829 A G 0.079148 -1.3294e-06
13:80633945 T C 0.596159 -1.8469e-07
13:80643342 A G 0.073759 8.4669e-06
13:80646839 A G 0.037996 -1.3048e-05
13:80650361 T G 0.190485 -2.1638e-05
13:80651285 C T 1.478144 9.0167e-06
13:80654554 A G 0.303169 7.2633e-06
13:80654894 T C 0.036626 3.7873e-07
13:80668874 C T 1.493154 1.8722e-05
13:80675355 C T 0.627573 2.1487e-05
13:80677558 A T 0.437717 -9.1504e-06
13:80678014 A G 0.443116 -1.4818e-05
13:80686721 C T 0.077115 3.9761e-06
13:80692811 A G 0.999198 3.9427e-06
13:80693016 A C 0.039377 8.5790e-06
13:80697492 G A 1.797007 4.0669e-06
13:80697892 C T 0.174788 -4.0621e-05
13:80704180 T C 0.055849 1.6777e-05
13:80714487 A G 0.374178 5.0572e-06
13:80717156 A G 0.577844 -2.0690e-05
13:80732178 A C 0.152006 2.2229e-05
13:80736185 C T 0.020256 1.8830e-06
13:80743198 T C 1.628260 3.1063e-05
13:80746053 G A 0.204816 2.2554e-05
13:80747085 A G 0.267012 2.3399e-05
13:80747701 C T 0.872687 1.7989e-05
13:80747976 C A 0.490785 -1.1055e-05
13:80749611 G T 0.118113 -2.7834e-05
13:80750612 C T 0.064709 2.2312e-05
13:80752973 T C 0.743936 1.0803e-05
13:80767270 A G 0.361439 2.8071e-06
13:80769759 C T 0.025638 1.1639e-05
13:80770942 A G 0.124750 -1.2150e-05
13:80771407 G C 0.986945 5.5527e-06
13:80772435 T C 0.257771 -5.7946e-07
13:80774346 C A 0.423013 4.8662e-06
13:80774626 A G 0.041213 -1.7076e-05
13:80777573 T C 0.143241 -3.1114e-05
13:80786793 G A 0.380872 -3.8421e-06
13:80788048 T C 0.051504 -2.7951e-05
13:80792071 G A 0.045473 3.4177e-05
13:80792104 A G 0.048223 1.0707e-05
13:80796765 C T 0.026226 -5.1861e-06
13:80807045 T G 0.427558 1.0658e-05
13:80810516 C T 0.055621 -1.6963e-06
13:80811009 G A 0.154944 -5.5777e-07
13:80813053 A G 0.979377 4.7102e-06
13:80813088 T C 0.712766 -2.6450e-05
13:80819325 G A 0.043973 1.4706e-05
13:80820767 G C 0.029330 -1.4339e-06
13:80839836 G A 0.563752 -1.8843e-05
13:80843549 C T 1.122961 1.4211e-06
13:80851387 C T 0.135626 -1.8645e-05
13:80859644 A G 0.261800 8.2721e-06
13:80868407 T C 0.384432 -1.6530e-05
13:80874281 A G 1.776944 -5.1712e-06
13:80883646 T C 0.810263 -1.9534e-05
13:80897561 G A 0.045367 1.8254e-05
13:80905891 C T 1.968983 5.8214e-06
13:80909943 T C 0.092288 4.1605e-06
13:80910851 C A 0.795820 -1.4341e-05
13:80911525 A G 0.731071 -1.8411e-05
13:80916856 A C 0.550608 1.0343e-05
13:80918914 A C 0.141807 -2.9837e-05
13:80924155 A C 0.053639 1.6846e-05
13:80924196 G T 0.063828 2.3008e-05
13:80926657 G T 0.754455 1.8239e-05
13:80938774 C T 0.313263 -6.9513e-06
13:80940854 C T 0.069781 2.5230e-05
13:80941871 T C 0.025363 -1.3665e-05
13:80946323 G A 0.505020 6.6287e-07
13:80952857 T C 0.070638 -3.8191e-06
13:80959207 A G 1.407595 -2.9693e-05
13:80964023 A C 0.924901 -1.0685e-05
13:80980393 G A 0.905805 -9.8128e-06
13:80983871 C T 0.090578 5.2045e-06
13:80987444 C T 0.412749 -1.5497e-05
13:80994735 G A 1.335661 -2.7434e-05
13:80994822 G A 0.062251 2.3733e-05
13:80995738 A G 0.071111 1.8883e-06
13:80999946 C T 0.118667 4.0155e-06
13:81011715 G A 0.854046 -1.1728e-05
13:81015603 C T 0.057593 -3.1906e-05
13:81017946 A G 0.356941 -1.2359e-05
13:81017987 C A 0.063053 3.3001e-06
13:81019687 A C 0.118324 2.7942e-05
13:81036394 G A 0.079753 -4.8201e-05
13:81036784 A G 0.880656 -1.4269e-05
13:81037079 A T 0.026304 2.9893e-06
13:81039096 G A 0.051337 1.6683e-05
13:81040240 G A 0.722323 3.9201e-05
13:81045409 C G 0.092802 -2.1098e-05
13:81055496 T G 0.034467 -1.0424e-05
13:81061740 G T 0.023115 1.3187e-05
13:81081724 A G 0.510878 2.5528e-05
13:81090565 C T 0.081307 1.3314e-05
13:81107159 C T 0.049756 1.5504e-05
13:81123754 G A 0.439342 -2.9977e-05
13:81134134 C A 0.144860 1.6716e-05
13:81142325 G C 0.130040 -3.8066e-06
13:81145933 G A 0.498224 4.1840e-05
13:81148082 C T 0.152666 1.6348e-05
13:81149863 C T 0.882934 -2.4436e-05
13:81160510 G A 0.065640 -2.9406e-06
13:81164609 C G 0.232544 -1.9760e-05
13:81173685 C T 0.109437 -1.7291e-06
13:81174813 G A 1.170165 8.4744e-06
13:81193602 C A 0.425971 -2.1573e-05
13:81195133 T C 0.033740 -1.4660e-05
13:81195334 G T 0.771699 -2.5896e-05
13:81208391 A G 0.030031 -3.6343e-06
13:81217849 T C 0.034396 3.2447e-06
13:81219143 G A 0.032305 -2.1019e-05
13:81223221 C T 0.069394 5.5995e-06
13:81231728 G C 0.348319 -1.8613e-05
13:81241808 C G 0.029198 -1.1251e-05
13:81242394 G A 1.645354 -1.8458e-05
13:81255411 A C 0.051558 4.5726e-06
13:81263507 A G 0.074062 -7.3359e-06
13:81284692 C T 0.037252 -2.8682e-05
13:81289362 G T 0.162750 -2.3274e-06
13:81296347 C A 0.023224 -1.0955e-05
13:81309413 C A 0.094739 -5.9039e-07
13:81309426 A G 0.065637 2.0275e-06
13:81343844 G A 0.036307 -3.0474e-05
13:81345135 G A 0.412891 -2.2287e-05
13:81354945 C T 0.044140 -1.6898e-05
13:81367417 G A 0.078940 1.2141e-06
13:81371792 T C 0.107526 7.3917e-06
13:81390248 A G 1.751446 -1.2471e-05
13:81397792 T C 0.331367 -2.7721e-06
13:81399951 A G 1.443303 8.7651e-06
13:81403415 A G 0.044670 1.1862e-05
13:81408292 A G 1.746485 -1.3406e-05
13:81414363 C G 0.149636 1.3888e-05
13:81420012 C T 0.093414 -5.0098e-06
13:81428951 T C 0.317200 -2.6198e-05
13:81429227 G T 0.031285 -9.0328e-06
13:81441787 G A 1.900304 -7.7040e-05
13:81452645 G T 0.025254 -1.9916e-05
13:81461394 C G 0.032261 -8.3332e-07
13:81463244 T C 0.057770 -4.5172e-05
13:81464959 G T 0.037850 -3.0965e-05
13:81465640 A G 0.029653 -1.4915e-06
13:81472557 T C 0.022259 -2.4588e-06
13:81475829 A G 0.021181 6.7605e-06
13:81496913 A C 1.288594 -3.3619e-05
13:81497516 G A 0.175910 2.5414e-06
13:81500820 T C 0.411018 2.2735e-05
13:81523650 T C 0.059310 -1.0094e-05
13:81532831 T C 0.122550 1.4252e-05
13:81541383 G T 0.271105 -1.5872e-05
13:81546608 C T 0.080586 -1.3125e-05
13:81547404 A G 0.057335 -6.9020e-06
13:81571364 A C 0.026434 2.1077e-05
13:81588029 A G 0.486705 -2.8280e-05
13:81603062 A G 0.789755 -9.6257e-06
13:81604101 T G 0.037408 -1.5119e-05
13:81617597 T C 0.205907 -3.8204e-05
13:81628365 A G 0.155297 1.7238e-05
13:81635718 G A 0.308979 2.5625e-05
13:81649295 C T 0.103246 -2.3342e-06
13:81650046 A C 0.035722 2.2511e-06
13:81655170 T C 0.081232 -8.3298e-06
13:81656209 G T 0.205308 -1.1802e-05
13:81657010 A G 0.052021 -3.9315e-06
13:81659210 T G 0.090085 -1.4781e-06
13:81662019 A C 0.826918 -1.2968e-05
13:81666035 A G 0.033900 4.8216e-06
13:81666349 G A 0.086121 -5.1710e-06
13:81675400 A G 0.038126 7.8401e-06
13:81675434 C T 0.123924 -1.3245e-05
13:81679362 A G 0.978962 2.0446e-05
13:81680119 G C 0.106037 -1.3321e-06
13:81681208 A G 0.693193 -8.0800e-06
13:81682111 C T 0.052065 -7.0467e-06
13:81682264 C A 0.050164 1.8009e-05
13:81682306 C A 0.096324 -1.4962e-05
13:81682639 A C 0.247693 -1.3484e-05
13:81685105 T C 0.985949 1.2056e-05
13:81704164 A G 0.115805 2.3137e-05
13:81706322 C T 0.035181 -7.9015e-06
13:81711150 G A 0.146359 6.9148e-06
13:81719429 C T 0.403814 2.1788e-05
13:81728626 G T 1.859696 -8.5480e-06
13:81740355 A C 1.843571 -1.1071e-05
13:81745328 G A 0.056488 -2.1821e-05
13:81746046 G A 1.836037 -8.3708e-06
13:81746486 C T 0.429214 -3.0301e-06
13:81756427 C A 0.182669 1.6363e-05
13:81766078 T C 0.067143 -3.6433e-06
13:81771366 T G 0.161077 2.6452e-05
13:81773277 C T 1.407170 3.0436e-05
13:81788539 C T 0.034189 1.4099e-06
13:81790618 A G 1.336474 1.2817e-05
13:81796900 C T 0.204601 3.9617e-05
13:81818853 T C 0.037843 -1.4341e-05
13:81833023 A G 1.102168 -4.7642e-06
13:81833273 C T 1.765453 -3.0887e-05
13:81843430 G A 1.102505 -6.9423e-06
13:81843547 C T 0.042644 7.2427e-06
13:81848721 G A 0.044704 -6.0686e-06
13:81854260 G A 0.059459 2.7702e-05
13:81878365 G A 0.048077 -1.1293e-05
13:81880938 G A 0.027552 -1.0168e-06
13:81882015 G A 0.081416 1.9716e-05
13:81892709 C T 0.181547 1.0385e-05
13:81895076 C T 0.896822 -1.9714e-05
13:81909589 A G 0.032985 -6.8493e-06
13:81931738 G T 0.137870 4.3823e-06
13:81944651 A G 0.091214 -1.7302e-05
13:81944734 G A 1.259087 3.3251e-06
13:81958533 A G 0.029793 -2.6655e-05
13:81970905 C A 0.086695 2.5151e-06
13:81979020 C T 0.033638 1.1530e-05
13:82000053 C T 0.192022 3.6448e-05
13:82005098 G C 0.031625 -1.9521e-06
13:82016133 A G 1.213754 -3.8308e-06
13:82020563 G T 0.998497 -2.3116e-05
13:82030660 A G 0.039047 1.6613e-05
13:82031764 G T 0.123577 -4.7108e-05
13:82032045 G T 0.057617 -1.0907e-05
13:82032397 T G 1.114632 1.1942e-05
13:82040402 A C 0.217310 1.2283e-05
13:82044107 C T 0.095113 -4.6675e-06
13:82056861 G C 0.650257 -6.5733e-06
13:82061382 A G 0.845441 -1.8921e-05
13:82064661 G A 0.028032 -1.8915e-06
13:82072116 G A 1.221995 1.1159e-05
13:82073159 A G 0.219666 1.0313e-05
13:82078173 A C 0.028966 9.5424e-06
13:82087708 G C 0.022558 -1.0337e-05
13:82088640 G T 0.020698 -1.8867e-06
13:82088756 C T 0.571136 3.5045e-05
13:82102097 A G 0.032482 2.8028e-05
13:82109700 G A 0.039554 -3.3513e-06
13:82118765 T C 0.064267 -2.4241e-05
13:82119570 G A 0.062200 -1.5900e-05
13:82132769 T C 0.174622 2.4505e-06
13:82135916 G A 0.171198 2.1391e-05
13:82141258 T C 0.025958 -1.3756e-05
13:82156930 T G 0.050685 5.2433e-05
13:82167942 C T 0.349230 -5.3169e-06
13:82173143 A G 1.011315 2.3537e-06
13:82199651 C T 0.165252 2.0468e-05
13:82210963 C T 0.569902 -8.0722e-06
13:82211566 A G 1.815689 -5.7119e-06
13:82232710 G A 0.097745 1.8668e-05
13:82232932 A G 1.313300 -2.9898e-06
13:82242971 A G 0.087358 -4.7888e-06
13:82249252 G A 0.036779 4.1339e-07
13:82249652 A G 0.080787 5.5537e-06
13:82266838 T C 0.025142 -7.7913e-06
13:82273953 A G 0.512751 -9.1547e-06
13:82277337 G A 0.203656 -6.9871e-06
13:82278475 T C 0.030564 6.8523e-06
13:82289951 A C 0.636709 1.6299e-05
13:82290408 A G 0.304709 1.5396e-06
13:82290454 C T 0.549643 3.0611e-05
13:82293975 C T 0.164449 3.1036e-05
13:82300870 C T 0.532450 1.2285e-05
13:82309728 G A 1.062173 1.2518e-05
13:82309907 T G 0.085808 -2.1380e-05
13:82311215 A T 1.390827 1.0457e-05
13:82312564 C T 1.726209 4.2923e-06
13:82332387 C A 0.055227 -6.7835e-06
13:82336851 G A 0.138471 5.2829e-05
13:82338551 A G 0.040325 -2.6069e-05
13:82343259 C T 0.046595 -3.5253e-06
13:82344106 G A 0.175689 8.9770e-06
13:82355088 T C 1.034512 -6.3631e-06
13:82367325 G A 1.678112 8.9511e-06
13:82371413 G A 0.268188 -7.1464e-06
13:82394698 C T 1.266730 -3.3972e-06
13:82400303 A G 0.046666 3.4675e-05
13:82408871 A G 0.044728 -2.1206e-05
13:82410419 A C 0.137757 -3.1962e-06
13:82429715 C T 0.404049 7.0926e-06
13:82429912 A G 1.449038 3.0379e-06
13:82437940 G A 0.289893 5.7532e-07
13:82453046 A G 0.581458 -6.3522e-05
13:82454247 G C 0.262718 6.0862e-06
13:82496401 A C 1.734909 6.4484e-06
13:82499760 C T 0.350987 6.0053e-06
13:82499803 A C 0.773636 -6.3804e-06
13:82518710 A G 0.129401 4.2971e-06
13:82520326 A G 0.375177 4.9513e-05
13:82544403 C T 0.045167 -8.5282e-06
13:82547316 A G 0.182506 -1.5068e-05
13:82565122 G A 1.559499 1.7310e-05
13:82568184 G A 0.350348 -7.3288e-06
13:82580041 A G 1.180432 -1.7392e-05
13:82581703 C T 0.187099 -1.2188e-05
13:82582150 A G 0.170454 1.7468e-05
13:82583573 T C 0.283491 1.1374e-05
13:82594707 A G 0.034236 -1.9601e-05
13:82608061 T C 0.022432 -1.8434e-05
13:82630113 G C 0.079777 1.3421e-06
13:82639207 A G 0.152751 -1.7510e-05
13:82663899 G A 1.261565 -5.0809e-06
13:82667954 G A 0.058664 1.3877e-06
13:82691099 C T 0.027491 -1.9680e-05
13:82692288 T C 0.140277 1.0514e-05
13:82693762 C T 0.028246 4.9003e-06
13:82713985 C T 0.723968 -1.4330e-05
13:82723855 C T 1.877406 8.1126e-06
13:82733179 A C 0.059524 4.3746e-06
13:82741797 A G 0.039203 -4.6448e-06
13:82760586 T C 0.102365 4.7487e-05
13:82788786 G A 0.030762 1.2125e-05
13:82790286 G T 0.528536 1.1491e-05
13:82823881 T C 0.164041 7.5902e-06
13:82827742 T C 1.182016 3.0868e-06
13:82839401 C T 0.060330 2.5866e-06
13:82845162 G T 0.079270 -4.7742e-07
13:82872389 A G 0.145784 4.8744e-06
13:82873150 A C 0.089392 -4.7837e-07
13:82899537 T C 0.446703 2.4442e-05
13:82904844 A G 0.112221 -4.9870e-06
13:82910485 C T 0.628226 -1.5491e-05
13:82922412 C T 0.263721 1.3449e-05
13:82937674 T C 0.623340 -1.1809e-05
13:82950840 G T 1.860604 2.4221e-05
13:82954753 A G 0.137230 -8.7919e-06
13:82961327 T G 0.071189 1.9302e-05
13:82963391 T G 0.716074 1.0791e-05
13:82969153 A C 0.089694 1.6817e-05
13:83006711 A G 0.047954 2.7721e-05
13:83006821 A C 0.609167 1.5429e-05
13:83046778 T C 1.794093 1.7300e-05
13:83052344 G T 0.357168 -1.2799e-05
13:83054483 G T 0.672866 2.1044e-05
13:83059813 T C 0.114802 3.4393e-06
13:83066540 C A 0.027834 1.9287e-06
13:83067450 A G 0.044024 8.3630e-06
13:83082379 G A 0.041750 8.5819e-06
13:83091631 A G 0.026672 1.1731e-05
13:83096751 A G 0.023557 -1.7663e-05
13:83107564 G A 1.218418 -2.4452e-06
13:83107799 C T 0.481687 9.4672e-06
13:83117145 G A 0.036239 1.0370e-05
13:83130732 C T 0.034229 -7.2863e-06
13:83161193 T C 0.251611 -6.0070e-06
13:83173144 G A 0.118572 -2.5400e-05
13:83185044 T C 0.636324 -1.5197e-05
13:83185320 A G 1.310795 -1.4720e-05
13:83188074 G T 0.121969 -3.3989e-05
13:83191926 T C 0.032149 4.3364e-06
13:83196909 G A 0.034087 -1.6976e-05
13:83198663 C T 0.094552 2.7523e-05
13:83203913 A C 0.275103 2.6056e-05
13:83204343 G T 0.023840 1.3478e-05
13:83211630 C T 0.099149 -2.9987e-05
13:83212401 G A 1.236624 -4.8581e-06
13:83212464 A G 0.061139 -2.5332e-06
13:83227210 C T 1.894102 1.0303e-05
13:83230001 A G 0.840620 -2.0732e-06
13:83234180 T G 0.290651 1.4031e-05
13:83247165 A G 0.081266 -1.8906e-05
13:83251885 T C 0.690844 2.3378e-05
13:83263745 A G 1.763434 2.5641e-05
13:83267762 A G 0.030296 1.7088e-05
13:83273296 C T 0.447400 2.0248e-05
13:83276322 A C 0.089793 -7.8432e-06
13:83282691 C A 0.028871 6.9778e-07
13:83283185 A C 0.086716 -7.0906e-06
13:83293261 G A 0.025352 -9.8488e-06
13:83296131 C A 0.034471 1.1379e-06
13:83296797 G A 0.056593 1.3717e-05
13:83296892 A C 0.207029 1.2720e-06
13:83298302 G T 1.958379 -6.8811e-07
13:83298428 A G 0.106744 -5.5593e-06
13:83304274 C T 0.742521 2.4299e-05
13:83308481 A G 0.111970 -6.5308e-06
13:83309967 T C 0.030700 6.8949e-06
13:83310458 G A 0.048111 2.0425e-06
13:83321504 G A 0.091489 3.7877e-06
13:83323008 T C 0.446220 -7.6027e-06
13:83330657 A G 0.055876 1.5289e-05
13:83333238 A C 0.130693 7.3074e-06
13:83339711 T C 0.055234 -2.5363e-06
13:83374576 C T 0.036042 -1.6154e-06
13:83377733 G A 0.103480 -4.5182e-05
13:83377890 C T 0.066256 1.1821e-05
13:83379831 T C 0.054615 6.9149e-06
13:83385266 A C 0.042637 -1.9321e-07
13:83403679 T C 0.080569 -3.8477e-05
13:83403854 T C 0.060768 4.1499e-05
13:83404375 G C 0.096749 9.2168e-06
13:83413703 T C 0.087501 4.7878e-06
13:83422358 G A 0.102134 -5.3050e-06
13:83422709 T C 0.838566 4.3541e-06
13:83439508 A G 0.022830 -1.1056e-05
13:83441971 T C 1.740488 -2.2735e-05
13:83443386 C A 0.395685 6.8630e-06
13:83464702 T C 0.046244 -1.9959e-05
13:83467686 G A 1.791037 -2.7636e-05
13:83481652 T G 0.027386 -4.7843e-06
13:83487826 C A 0.032108 8.8468e-06
13:83491100 A G 0.069917 -7.4231e-06
13:83497170 T C 0.094831 3.4883e-05
13:83510149 T C 0.794046 1.0601e-05
13:83561014 G A 1.015180 1.1716e-05
13:83561568 C T 0.051929 1.6658e-05
13:83564359 C T 0.112031 3.1778e-06
13:83565458 A C 1.975361 -9.4820e-06
13:83573667 C T 0.068663 -2.6179e-05
13:83573729 C T 0.049688 3.9432e-06
13:83583605 A C 0.124991 5.0059e-06
13:83589122 C T 0.734379 -1.5318e-06
13:83598545 T C 1.893640 1.8071e-05
13:83601806 A G 0.106506 -4.6190e-07
13:83604942 A G 0.116532 -3.1254e-05
13:83613800 C T 0.063335 2.9371e-05
13:83615031 A G 0.028140 1.5183e-05
13:83619170 A G 0.048311 -2.0663e-06
13:83626530 A G 0.035491 -5.7056e-06
13:83631261 A G 0.191182 -3.0944e-05
13:83643550 A C 0.111062 -7.8923e-07
13:83645965 C T 0.251186 7.4155e-06
13:83661288 C A 0.130407 1.6489e-05
13:83679482 T C 0.322341 1.0118e-06
13:83697427 G T 0.296046 5.1523e-06
13:83703082 A C 0.025373 8.1760e-06
13:83703652 C T 0.048594 4.7555e-06
13:83723301 C T 1.833137 3.3244e-05
13:83723771 T C 0.048492 1.2278e-05
13:83755545 A G 1.776149 3.4651e-05
13:83756906 A C 0.074058 -9.7729e-06
13:83764337 T C 0.385890 -3.3528e-06
13:83766192 G T 0.073025 -9.2461e-06
13:83780607 G A 0.674521 8.1509e-06
13:83793578 T C 0.028355 9.4641e-06
13:83796080 G A 0.086770 3.2083e-06
13:83797978 G A 1.813265 8.4132e-06
13:83804330 T C 0.178521 6.8621e-06
13:83807254 T C 0.047346 4.2738e-06
13:83816731 G A 0.115655 5.2884e-06
13:83819568 T C 0.098897 8.7133e-07
13:83822889 G A 0.169967 -3.9102e-06
13:83831461 C T 1.898556 -9.4393e-07
13:83833583 C T 0.268188 -2.3776e-06
13:83838858 T G 0.183274 1.6401e-05
13:83855366 C T 0.037582 -1.0484e-05
13:83856032 A G 0.048689 2.5771e-06
13:83856282 G A 0.138063 -3.2674e-05
13:83876484 C T 0.916004 -6.9007e-06
13:83877279 T C 0.307704 -1.3410e-07
13:83880855 G A 0.094719 -5.9689e-06
13:83882879 T C 0.056114 -2.0304e-05
13:83889375 A T 0.047625 4.9366e-06
13:83902218 T C 0.103844 -1.1629e-05
13:83925136 A T 0.030544 1.2040e-06
13:83935136 C A 1.340472 -1.3685e-05
13:83936045 T G 1.690582 3.5914e-05
13:83947559 G A 1.178800 -7.2162e-06
13:83952109 A G 0.070142 -2.2405e-05
13:83953264 C T 0.161291 -3.5124e-06
13:83957534 C A 0.152679 1.5781e-05
13:83966033 G A 0.049155 -1.1071e-06
13:83971013 G T 0.045279 7.6359e-06
13:83979638 C T 0.025927 -3.6809e-06
13:83989613 C T 0.066898 7.1187e-06
13:83999754 G T 0.076030 -8.7268e-06
13:84010192 G A 0.109257 -1.0847e-05
13:84012831 A G 0.028093 2.6102e-06
13:84016882 C T 0.163582 -5.0922e-07
13:84021340 T G 1.739876 1.9620e-05
13:84028477 G A 0.048611 -2.8060e-06
13:84044761 T C 0.515886 -9.5430e-06
13:84053983 A G 0.062142 -9.9944e-06
13:84057475 G C 0.068129 -2.1103e-06
13:84061944 A G 0.113527 -1.3811e-06
13:84061991 C A 0.349747 1.4974e-05
13:84069085 A G 0.039135 2.1636e-05
13:84070335 T C 0.262235 -2.5179e-05
13:84073577 C T 0.345521 4.1167e-06
13:84073881 G A 0.374824 -2.8677e-05
13:84073981 C A 0.036837 1.1040e-05
13:84075112 G C 0.062496 -9.5316e-06
13:84080153 A G 0.038326 1.5637e-05
13:84082801 C T 0.036908 -4.5410e-06
13:84090176 T G 0.317727 -1.8144e-05
13:84094165 C T 0.048662 -1.3163e-06
13:84098107 A G 0.312162 -6.6544e-05
13:84100619 G A 0.048743 -3.2991e-06
13:84109235 A G 0.049709 -6.9322e-06
13:84111572 A G 0.407380 -7.4277e-06
13:84121151 T G 1.191546 1.9922e-05
13:84130232 T C 0.383952 -9.1565e-06
13:84131956 C G 0.416641 6.6786e-07
13:84132163 C A 1.955915 2.0151e-06
13:84132765 A C 0.615225 -1.4291e-05
13:84143298 A G 0.255044 1.1804e-05
13:84143708 T C 1.024078 -2.5865e-05
13:84144721 T C 0.151265 -7.1112e-05
13:84165916 T C 0.060462 2.6533e-05
13:84168369 T C 0.095134 2.4562e-05
13:84198316 T C 0.034729 1.7050e-05
13:84203228 C T 0.081756 4.3772e-06
13:84204669 A G 0.057637 -2.4731e-05
13:84209400 G A 0.055006 2.8170e-05
13:84210456 G A 0.063570 4.6965e-06
13:84214404 C T 0.380389 1.1618e-05
13:84221716 A G 0.048087 -1.4492e-05
13:84225134 G T 1.465867 -1.1008e-06
13:84236332 G A 0.042052 2.0683e-06
13:84236733 G A 0.072501 -1.2221e-05
13:84246327 G A 1.571619 -5.1947e-06
13:84247679 C T 1.069962 -1.3201e-05
13:84256421 C T 0.050423 1.2667e-05
13:84266430 G T 0.371584 1.2269e-05
13:84274473 C T 0.058140 4.4380e-06
13:84275482 T C 0.024353 1.2514e-05
13:84279610 A G 0.031085 -1.0511e-05
13:84280273 T C 0.092802 -8.1974e-06
13:84281120 T G 0.032251 -1.1570e-05
13:84282216 C T 1.627152 8.0702e-06
13:84287511 C T 0.047326 5.5761e-06
13:84290415 T C 0.112055 1.5262e-05
13:84295586 C T 1.272292 2.9824e-06
13:84303860 T G 0.040930 -2.0163e-05
13:84304861 G A 0.355608 8.8088e-06
13:84310806 T C 0.037731 2.1933e-05
13:84314175 C T 0.052010 -1.7146e-06
13:84318052 G T 0.796799 3.8931e-05
13:84323936 T C 0.033175 -1.3498e-06
13:84326980 G C 0.164660 2.4289e-05
13:84327731 C G 0.532888 2.1630e-06
13:84377041 A G 0.080069 6.9470e-06
13:84379119 T C 0.337555 -2.8377e-05
13:84399251 T C 0.402733 2.8246e-05
13:84409054 T G 0.337324 2.8293e-05
13:84413291 T C 0.159948 1.0473e-05
13:84413449 T C 0.038561 -1.8878e-05
13:84417741 C T 0.068136 -3.1200e-05
13:84438335 T G 0.033934 -1.4016e-05
13:84447034 C A 0.506077 -9.7704e-06
13:84467976 C A 0.116849 -1.8324e-05
13:84471429 C T 0.447763 2.4533e-05
13:84474192 A G 0.061877 2.6345e-05
13:84476301 T C 0.123152 -1.3335e-05
13:84476951 C A 0.620104 2.6293e-06
13:84481447 T C 0.039329 1.2838e-05
13:84481760 C G 0.111348 -4.5386e-06
13:84491110 A C 0.316904 1.8452e-05
13:84492204 C A 0.049569 1.6835e-05
13:84492936 C T 1.806309 -5.4534e-06
13:84501991 C G 0.171521 4.0676e-05
13:84518283 G C 0.157412 5.1508e-06
13:84519808 T C 0.292477 7.3826e-06
13:84523659 T G 0.335301 1.6998e-05
13:84554706 T C 0.314093 4.5688e-06
13:84558654 C T 0.394808 -9.7107e-06
13:84564345 G A 0.031724 7.3289e-06
13:84592699 G A 0.782979 5.4898e-05
13:84593622 A G 0.030364 -3.7519e-06
13:84593962 A G 0.024635 9.5609e-06
13:84597148 G A 0.824039 -2.4536e-05
13:84597229 A C 0.042416 -1.8446e-05
13:84598570 C A 0.171412 8.6775e-06
13:84604697 T C 0.217820 -5.3801e-05
13:84606843 C A 0.040223 -2.4481e-05
13:84614473 T C 0.047271 -7.8608e-06
13:84624659 A G 1.678003 6.9719e-06
13:84624732 C T 0.802348 -8.3338e-06
13:84624912 C T 0.766021 -3.0126e-05
13:84633596 G A 1.133185 -1.0008e-05
13:84653105 C T 0.101984 7.4896e-06
13:84655801 C T 0.103290 -1.5432e-05
13:84668039 A G 0.497261 3.0252e-06
13:84674290 G A 0.246569 4.3744e-07
13:84683979 G C 0.035474 2.2580e-06
13:84691178 G A 0.040774 -1.2778e-06
13:84693275 T C 0.192066 3.2294e-06
13:84694544 T C 0.028949 4.1325e-06
13:84697047 G A 1.341913 -1.3216e-05
13:84697559 A T 0.103773 2.8711e-06
13:84727524 T C 0.370190 -1.5876e-05
13:84733402 A T 0.180055 -3.0576e-06
13:84752509 T C 0.060088 2.5139e-06
13:84757962 G A 0.581155 8.2212e-06
13:84758025 G A 0.110637 4.2774e-06
13:84758972 T C 0.321307 -1.6097e-05
13:84773403 T C 0.548966 -1.1804e-05
13:84773452 T G 0.064926 8.7904e-06
13:84781798 G A 0.041774 -3.2552e-06
13:84781908 A G 0.990073 -1.2052e-05
13:84787767 T C 0.082055 8.4139e-06
13:84790227 T C 0.140695 1.3203e-06
13:84791176 T G 0.045401 3.0934e-06
13:84811890 G A 0.031183 1.7861e-06
13:84818226 C T 0.064648 -1.1870e-05
13:84831644 A C 0.024812 1.6016e-05
13:84839662 C T 1.971020 1.6038e-05
13:84845106 G A 1.526112 1.2402e-05
13:84845470 G A 1.902544 3.9412e-06
13:84857279 A G 0.037463 9.5646e-06
13:84868823 T G 0.058868 3.1498e-06
13:84888654 T G 0.080195 -3.8158e-06
13:84888859 G A 0.046870 -6.5419e-06
13:84898864 G A 0.102467 1.8488e-05
13:84899774 A G 0.050338 -7.6040e-07
13:84901044 G A 1.571204 1.4406e-05
13:84922677 G A 0.049542 -1.0298e-05
13:84926602 A G 0.084503 -4.3922e-06
13:84929741 G A 0.371737 1.2522e-06
13:84942268 C T 0.037034 -2.4722e-05
13:84953551 C A 0.626866 -1.9000e-05
13:84954892 A G 0.026916 -2.2441e-05
13:84961031 C T 0.079008 -3.9139e-06
13:84968567 G A 0.070285 8.8631e-06
13:84973460 C T 0.036592 -2.5041e-05
13:84978573 G A 1.726304 2.9533e-05
13:84982677 A G 1.077832 3.5232e-06
13:84982848 A C 0.151384 5.8629e-06
13:84999251 C T 0.074966 -3.1489e-05
13:85015022 A C 0.121309 6.1057e-06
13:85015511 T C 0.446499 1.0676e-05
13:85016522 A G 0.912693 1.2653e-05
13:85022522 C T 0.232245 2.6239e-05
13:85022995 C A 0.672770 -2.8273e-07
13:85023668 T C 0.037765 -1.0833e-05
13:85032327 G T 0.699201 -2.7589e-06
13:85036417 T C 0.075316 2.7053e-08
13:85037017 A C 0.053299 -1.3977e-05
13:85038912 G T 0.075190 1.5741e-05
13:85039104 A G 0.025686 6.7559e-06
13:85052333 C A 0.738703 1.8618e-05
13:85064478 A G 0.609401 -5.3364e-06
13:85065064 C T 1.173779 -5.8748e-06
13:85071588 T C 1.924731 1.7868e-05
13:85073767 A G 0.080895 2.0113e-05
13:85080596 C T 0.074035 8.7259e-07
13:85085661 C T 1.290277 1.0625e-05
13:85088117 A G 0.055556 -5.1697e-06
13:85096593 C A 0.138165 -8.0499e-06
13:85097557 C A 0.077047 2.4146e-05
13:85097714 T C 0.360575 1.6533e-05
13:85099825 C G 0.520829 6.0018e-06
13:85109590 C T 0.138074 1.5083e-05
13:85109868 T C 0.922226 -3.5278e-06
13:85117962 A G 0.041573 -1.3295e-05
13:85118311 C A 0.024632 4.0053e-06
13:85124610 C G 0.248690 1.0029e-06
13:85125312 A G 1.478630 1.3058e-05
13:85127119 T C 0.200879 -6.2926e-07
13:85132451 A G 0.339618 -2.7244e-05
13:85134666 A C 0.079821 1.3024e-05
13:85194121 A C 1.675426 4.4300e-05
13:85201123 C T 0.041403 -7.7165e-06
13:85203913 A G 0.736480 -5.6759e-06
13:85204403 A C 0.202136 -7.0186e-06
13:85204822 C T 0.032414 -1.2743e-05
13:85204881 G A 0.309000 3.1965e-05
13:85226876 T G 0.027933 1.9282e-05
13:85229948 A G 0.237090 -4.5963e-06
13:85240069 A G 0.817093 2.6420e-05
13:85261201 A G 0.115557 6.6954e-06
13:85261457 T C 0.029490 3.0070e-06
13:85263874 C G 1.248588 7.6239e-05
13:85264801 T A 1.797945 4.7010e-06
13:85265635 C T 0.932534 3.3551e-05
13:85283607 G A 0.524460 -7.3240e-05
13:85293694 T G 0.081949 1.0210e-05
13:85316067 A G 1.768591 2.1032e-05
13:85317433 G A 0.278323 -3.6368e-06
13:85323372 T C 0.457120 4.5704e-05
13:85331536 C T 1.061785 1.2820e-04
13:85342319 T C 0.036803 4.1314e-05
13:85354500 A G 0.114734 3.8992e-06
13:85355072 T A 1.750759 1.4633e-05
13:85357515 G A 0.039659 -5.5463e-06
13:85374994 T C 0.160002 3.0625e-06
13:85394780 C T 0.020732 -6.9169e-06
13:85395585 T C 0.021228 -8.2101e-06
13:85410519 G A 0.051936 1.4822e-05
13:85422615 T C 0.486433 -1.3649e-05
13:85436453 A G 0.158207 -3.2159e-06
13:85437543 A G 0.329239 -2.3571e-05
13:85437719 C T 0.063152 -3.7994e-05
13:85445096 T C 0.064039 1.5485e-06
13:85448878 T C 0.082024 -1.3001e-05
13:85458809 C T 0.140729 1.0765e-05
13:85461269 C T 0.352286 -3.9131e-05
13:85470027 T G 1.831590 -9.6695e-06
13:85472508 T G 0.058297 2.0464e-05
13:85472980 A C 0.059565 -3.4518e-06
13:85477267 C T 1.230161 -5.1097e-05
13:85492693 G A 0.144758 -1.0613e-05
13:85507538 A G 0.095164 2.9807e-05
13:85516981 T G 1.337052 1.8899e-05
13:85537588 G T 0.156371 3.4543e-05
13:85539887 A G 0.248292 5.2659e-06
13:85540136 A G 0.952657 1.8087e-05
13:85548756 G A 0.223793 -6.0923e-05
13:85551500 T C 1.665930 1.8111e-05
13:85557828 A C 0.168060 5.7060e-05
13:85560093 A C 0.129975 3.8731e-06
13:85564579 A G 0.460520 -8.3959e-06
13:85575462 A C 0.167669 1.2126e-05
13:85578989 A G 0.055964 1.6226e-05
13:85583383 G A 0.999793 4.9786e-06
13:85590968 C T 1.589145 3.1250e-05
13:85593937 A G 0.588142 1.9964e-05
13:85593980 A C 0.043307 6.6728e-06
13:85605106 C T 0.119946 -5.3096e-06
13:85610544 T C 0.243601 2.5557e-05
13:85612388 T C 0.649509 5.8589e-05
13:85616515 A G 0.227156 1.1059e-05
13:85621572 G A 0.024737 4.7714e-06
13:85622377 T C 0.578422 -1.6469e-05
13:85628777 T C 0.354771 -9.7214e-06
13:85638979 A G 0.486331 -8.9163e-06
13:85651054 G A 0.036405 -9.5655e-06
13:85655509 T C 0.082228 1.5908e-05
13:85656671 G A 0.640176 6.6573e-06
13:85656739 C T 0.029697 -1.9402e-05
13:85674286 T A 0.036759 -6.9370e-06
13:85675032 G T 0.377917 -6.5066e-06
13:85682227 C T 0.029143 -1.1436e-05
13:85686069 C T 0.054224 -4.5181e-06
13:85712708 T C 0.036368 -3.9730e-06
13:85734679 G A 0.374936 -4.5702e-06
13:85743903 C T 0.136544 -6.6429e-06
13:85761183 T C 0.265791 -2.4086e-06
13:85762393 C A 0.074850 -5.1795e-06
13:85774116 A T 0.175740 3.2453e-05
13:85787494 T C 0.097653 6.9415e-06
13:85792269 A G 0.035192 1.8398e-06
13:85798622 A G 0.032812 1.9558e-05
13:85814748 A G 0.044517 -2.0849e-05
13:85817123 G A 1.844506 1.8990e-05
13:85820236 A G 0.031547 -1.7466e-05
13:85820285 G T 0.098962 -3.2939e-06
13:85822696 T C 0.073378 -9.3924e-06
13:85825737 G A 0.045707 -1.8371e-05
13:85835965 T G 0.590005 1.5379e-05
13:85837363 T C 0.168118 -2.1360e-06
13:85839572 A C 0.109590 5.1979e-06
13:85850769 C G 0.089453 -1.6882e-06
13:85856679 A G 0.059816 -5.9760e-06
13:85859115 T G 0.069067 -8.0816e-06
13:85863885 C A 0.940908 -1.3024e-05
13:85864047 T C 0.081963 5.5224e-06
13:85870484 C T 1.506686 -9.0686e-06
13:85873730 A G 0.127568 9.6252e-06
13:85874578 G A 0.112279 -3.6681e-06
13:85875591 C T 1.849945 -1.4874e-05
13:85875963 C A 0.469658 6.7963e-06
13:85888430 A G 0.163066 1.3630e-05
13:85893380 A G 0.041692 1.8612e-05
13:85904353 G T 0.364141 2.2571e-05
13:85909342 G A 0.161770 2.3540e-05
13:85916291 G A 0.444241 1.8494e-07
13:85917626 C T 0.033298 -2.3230e-06
13:85918373 T C 1.009265 -2.7280e-06
13:85926827 T C 0.101818 -1.2294e-05
13:85926856 G A 0.754720 3.1292e-05
13:85927619 G T 0.750453 -2.3252e-05
13:85928588 T C 0.035015 1.0974e-05
13:85930984 C T 0.053744 -2.0102e-05
13:85936098 A G 0.065603 -2.6351e-06
13:85938245 T C 0.477236 -1.8574e-05
13:85938376 T C 0.064335 -1.2616e-06
13:85938634 A C 0.076265 7.5857e-06
13:85938790 A G 0.024010 -1.5637e-05
13:85951083 T C 0.041954 3.3311e-05
13:85964900 C T 0.096892 -1.1016e-05
13:85971052 T G 0.420997 -1.4009e-05
13:85974209 A G 0.077992 1.3305e-05
13:85983899 T C 0.393451 -5.1691e-05
13:85986161 A G 0.140345 5.3272e-05
13:85989539 G A 0.050566 6.2396e-06
13:86000174 T C 1.367106 5.4363e-06
13:86002852 G T 0.227271 -7.1146e-06
13:86011144 T C 0.077700 -1.4620e-06
13:86019440 T C 0.659763 -1.4379e-05
13:86030217 A G 0.053180 -2.7055e-06
13:86039069 C G 0.885939 -5.1943e-06
13:86043214 C T 0.065470 5.8047e-06
13:86045296 T C 0.167601 1.7169e-05
13:86047711 T C 0.214471 2.9975e-05
13:86055120 C A 0.073310 -5.8365e-06
13:86055551 G A 0.242866 -2.9098e-05
13:86064191 G A 0.215144 3.3721e-05
13:86099968 G A 0.500382 4.0115e-06
13:86106876 C A 0.047139 1.4609e-05
13:86109694 C A 1.220159 -2.0139e-05
13:86116641 T C 0.072916 1.0377e-05
13:86135619 T C 0.083833 1.1119e-06
13:86136478 A G 0.292327 -3.7659e-05
13:86139351 T C 0.042593 -7.9149e-06
13:86142353 C T 1.507566 -2.8378e-06
13:86153415 C T 0.028980 2.5381e-05
13:86153504 A G 0.069193 -9.9300e-06
13:86169162 T C 0.136146 1.7815e-06
13:86170849 C T 1.540449 1.3583e-05
13:86180301 G T 0.125787 2.8321e-05
13:86186629 T C 1.689008 -5.5416e-06
13:86190511 G A 0.250890 -3.7833e-05
13:86192506 G A 0.089174 3.9378e-07
13:86193093 A G 1.452204 -3.6373e-05
13:86194000 A C 0.069921 2.0692e-06
13:86194437 C T 0.037327 1.6573e-05
13:86198541 T G 0.087777 -7.4320e-06
13:86229790 T C 1.124814 -2.1664e-05
13:86243018 T G 0.078495 -5.5108e-06
13:86255424 C T 1.595917 -1.5372e-06
13:86275259 G A 1.381963 -1.3161e-05
13:86276431 C T 0.181088 -1.0285e-05
13:86299800 T C 0.032570 -1.0370e-05
13:86311267 G A 0.066603 9.7581e-07
13:86313363 A G 1.544590 1.5702e-05
13:86315988 A G 0.068170 -1.5113e-05
13:86316853 A G 1.241228 1.5300e-05
13:86319634 G T 0.789969 2.4612e-05
13:86320846 G T 1.374844 -2.6602e-06
13:86321512 A G 1.141817 -2.7071e-06
13:86322496 G A 0.039734 -1.7491e-05
13:86325220 T C 0.496704 7.8426e-06
13:86326830 T C 0.073705 8.0372e-06
13:86331207 G A 0.034801 -2.0964e-05
13:86333194 T C 0.025845 5.1068e-06
13:86337112 C T 1.481728 4.3513e-06
13:86347240 T C 0.021929 7.6054e-06
13:86355052 G A 0.052520 1.5354e-05
13:86359321 G A 0.621838 -1.8327e-06
13:86360652 G A 0.042290 -8.9372e-06
13:86370571 A G 0.033556 4.0503e-06
13:86371116 T C 0.033345 3.8566e-06
13:86386146 T C 1.612257 -4.5289e-06
13:86392586 A G 1.587551 -1.7907e-06
13:86407186 C T 0.098993 2.2424e-05
13:86411835 A G 0.056053 -1.5821e-05
13:86420843 G T 0.022449 -1.1950e-05
13:86422397 C T 0.033954 8.7271e-06
13:86426757 T C 1.323323 1.7916e-05
13:86427468 A G 0.092281 8.1337e-06
13:86430708 G A 0.520690 2.7878e-06
13:86440058 T C 0.062458 7.8512e-06
13:86447277 C T 0.119721 -1.5713e-05
13:86449236 G A 0.422343 3.3368e-05
13:86472808 G A 0.046465 -5.3598e-06
13:86484499 A C 0.227441 -4.8886e-06
13:86485328 G C 0.059177 -1.2837e-05
13:86494667 G T 0.572544 1.2567e-05
13:86498378 T C 0.027301 -2.1115e-05
13:86505830 G A 0.463311 -9.6359e-09
13:86506174 T C 0.491400 6.1596e-06
13:86528417 C G 0.087369 -1.8285e-05
13:86529383 T G 0.058256 -3.7059e-05
13:86549170 G A 0.665529 4.6986e-05
13:86595094 G A 0.031907 3.1089e-08
13:86602284 A G 0.376551 8.2149e-06
13:86602799 A G 1.304094 -4.5834e-06
13:86615386 G T 1.315895 1.2067e-05
13:86633182 G A 0.047400 6.5067e-06
13:86649417 C A 1.606967 -6.7878e-06
13:86659491 A C 0.029249 4.0515e-06
13:86662580 T C 0.183835 3.0068e-06
13:86665358 C A 0.024938 -5.3794e-06
13:86667803 C T 1.082225 1.0015e-05
13:86682299 G A 0.340489 -2.3199e-05
13:86684687 G A 0.055166 -2.5151e-05
13:86685608 G T 0.128778 7.6050e-06
13:86690527 T G 1.070818 -2.0466e-06
13:86708432 G A 1.070750 -2.6058e-06
13:86710851 T C 0.064025 -1.9646e-06
13:86711116 A G 1.443986 -5.8294e-06
13:86712235 G A 0.306620 -2.0162e-05
13:86729949 G C 0.031493 -8.1763e-08
13:86744346 T C 0.038479 1.4076e-06
13:86744905 A G 1.601463 -1.4799e-06
13:86748652 C T 0.527578 -1.4090e-05
13:86749527 C T 0.404140 -1.0741e-05
13:86751250 C T 0.120901 1.1989e-06
13:86759574 C G 0.505605 4.9547e-06
13:86759833 A G 1.584946 1.5146e-05
13:86917999 C T 1.576199 -2.7905e-05
13:86922958 A G 0.381198 -1.9946e-05
13:86927664 A G 1.575039 -2.9700e-05
13:86930327 G A 0.202041 1.0138e-06
13:86936642 A C 1.143309 -1.1323e-05
13:86946256 A G 0.036150 -6.5913e-06
13:86946461 C G 0.114125 -9.2402e-06
13:86947212 G A 0.171201 -3.0632e-08
13:86954814 C T 0.056831 9.3650e-06
13:86957747 A C 0.220047 -1.1975e-06
13:86957928 C G 0.140287 1.2262e-05
13:86959611 A G 0.108318 -3.4397e-06
13:86963707 G T 0.878188 2.9909e-05
13:86983196 A G 0.067806 8.2591e-06
13:86986609 G T 0.085155 2.6599e-06
13:86996554 T C 0.030996 2.0920e-06
13:87004501 A G 0.110579 -9.8796e-06
13:87006958 T C 0.067837 1.2238e-05
13:87009645 A G 0.857014 -1.3955e-05
13:87010342 T C 0.143476 1.8811e-06
13:87016702 T G 0.148868 1.9191e-06
13:87018006 G A 0.038384 -5.8577e-06
13:87021504 G C 0.328838 2.5311e-05
13:87029810 A G 1.186011 7.2467e-06
13:87042229 G A 0.272013 1.9352e-05
13:87044016 C T 1.461305 3.3740e-05
13:87049285 C T 0.127908 2.7613e-05
13:87054967 A C 0.438455 -2.9652e-05
13:87056621 G A 0.063825 -2.5650e-05
13:87069690 A C 0.153220 1.4975e-05
13:87070777 G A 1.631106 4.5383e-06
13:87095525 T C 0.123363 -1.1741e-05
13:87110325 T C 1.505044 8.2390e-06
13:87114494 T C 1.846658 1.6179e-05
13:87116410 C T 0.068177 7.3873e-06
13:87121192 A G 0.030530 -4.4387e-06
13:87121664 C A 0.050419 2.2094e-05
13:87127321 T C 0.152550 -2.7474e-05
13:87127527 C A 0.642743 3.0808e-06
13:87128882 G C 0.108077 -4.1109e-06
13:87139453 T C 0.048835 1.1207e-05
13:87139872 T C 0.127354 -9.7648e-06
13:87152705 A G 0.913719 4.6079e-06
13:87154772 G A 0.115778 -9.7277e-06
13:87155151 C T 0.115978 -8.2739e-06
13:87162068 G A 0.047166 1.1546e-05
13:87162258 C T 0.043854 1.4947e-05
13:87162733 A G 0.362023 2.0410e-05
13:87163121 A G 0.020800 1.7928e-05
13:87172404 C T 0.549201 -2.1295e-06
13:87173558 G A 0.912577 4.1303e-05
13:87216654 A G 0.054346 2.0717e-05
13:87230859 A G 0.161172 -9.3062e-06
13:87235802 C T 0.678237 2.3868e-05
13:87239737 G T 0.029949 3.2337e-06
13:87242857 T C 0.278075 3.1393e-05
13:87272613 C A 0.059718 6.9321e-06
13:87273897 T C 0.203476 3.9931e-05
13:87281221 A T 0.059786 -1.0467e-05
13:87304123 G T 0.248180 3.2811e-05
13:87304611 T C 0.127072 3.0469e-06
13:87332562 T C 1.563024 2.0310e-05
13:87333824 A C 0.027630 1.5385e-06
13:87342467 T C 0.271659 8.9637e-05
13:87353400 C T 0.098547 -7.8234e-06
13:87353953 A G 0.074908 -9.6487e-06
13:87356253 A G 0.036626 1.1031e-05
13:87383067 C T 0.034352 5.3944e-06
13:87408297 G A 0.110787 -1.2222e-05
13:87423431 C T 1.100750 2.3306e-05
13:87442999 C T 0.491336 -9.1789e-05
13:87470908 G A 0.039560 4.6472e-06
13:87484789 A C 0.060942 2.3430e-05
13:87494507 C T 0.205162 -9.5028e-07
13:87527475 A C 0.106533 -1.8099e-05
13:87532388 A G 0.507135 -1.8472e-04
13:87542518 G T 0.194881 5.5021e-05
13:87546637 A G 0.023948 1.7133e-05
13:87552644 C T 0.056338 -1.1898e-06
13:87554352 T C 0.063668 2.4106e-05
13:87561154 T C 0.022044 2.6915e-06
13:87568542 T G 0.192719 -1.0762e-05
13:87575962 T C 1.840127 1.3552e-05
13:87601399 A G 0.069540 -7.2215e-06
13:87603555 A G 0.048787 -2.7135e-05
13:87632775 T C 0.097612 -1.4964e-05
13:87638944 T C 1.318465 2.6780e-05
13:87646407 A G 0.029680 -3.0076e-06
13:87666406 C G 0.155402 -4.7598e-05
13:87668961 C T 1.121710 4.0506e-05
13:87673798 T C 0.042175 7.6515e-06
13:87690507 A G 0.062251 9.6010e-06
13:87703310 G T 1.114768 3.7541e-05
13:87705768 T C 0.196180 -1.1161e-05
13:87720800 C T 0.145927 -9.2668e-06
13:87721924 T G 0.081589 -1.1690e-05
13:87736805 C G 0.117620 -1.0029e-05
13:87736974 A G 1.075462 2.2854e-05
13:87741601 G A 0.061027 -4.7661e-06
13:87741708 G A 0.141161 -3.3362e-06
13:87759869 C T 0.044687 -4.6637e-06
13:87779057 G A 0.088171 -5.1651e-06
13:87782924 C T 0.249238 -6.9469e-06
13:87787821 T C 0.081654 1.7783e-05
13:87788552 T C 0.055614 -5.5716e-06
13:87790337 T G 1.945382 3.2340e-05
13:87821341 C T 0.106836 6.6977e-06
13:87832492 G C 0.088246 1.1376e-05
13:87834791 G A 0.108679 1.4295e-05
13:87836852 A G 1.787450 -1.0291e-04
13:87847765 T C 0.056967 3.6842e-06
13:87848650 A G 0.065872 1.6229e-05
13:87851044 T C 0.281964 5.3041e-05
13:87852170 G A 0.034648 7.5363e-07
13:87854478 A G 0.214049 -2.8927e-05
13:87865691 A G 0.108631 2.6805e-06
13:87867196 T C 1.818086 3.3928e-05
13:87869496 A G 0.037894 9.0289e-06
13:87881002 A G 0.070655 7.0031e-07
13:87886550 G T 0.049012 -1.8548e-05
13:87918039 T C 0.220030 2.4311e-05
13:87919800 C G 0.168461 -4.3570e-05
13:87927123 A C 0.162274 -6.0267e-07
13:87946475 C T 0.370156 2.2162e-05
13:87946606 G A 0.044208 1.3397e-05
13:87947319 A G 0.058800 1.4162e-07
13:87950318 G A 0.827952 -1.2249e-05
13:87960934 G A 0.051382 -1.5816e-05
13:87961083 T C 0.079685 -3.5958e-06
13:87967805 A G 1.329844 -4.6970e-05
13:87975302 G T 0.045194 4.1348e-06
13:87995522 G A 1.140576 -2.2835e-05
13:87996848 C A 1.696824 -2.2050e-05
13:88000536 T C 0.262541 -1.9020e-05
13:88000671 T G 0.023588 -1.4619e-05
13:88001994 G A 0.118195 -1.1552e-05
13:88005257 G T 0.037775 -8.3010e-06
13:88009810 A G 0.252423 -2.0341e-05
13:88028375 C T 0.568525 -1.7387e-05
13:88031477 C G 0.406207 -2.1362e-05
13:88032490 A G 0.033182 1.1748e-06
13:88032785 T C 0.122040 3.1375e-05
13:88035101 C T 0.031078 6.7109e-06
13:88036213 C T 0.139124 -3.6703e-05
13:88050923 A G 0.858890 -7.0088e-06
13:88051360 G A 0.122285 -1.4836e-05
13:88051460 A G 0.035059 1.6945e-05
13:88052328 G A 0.024907 9.5513e-06
13:88057181 C T 0.076703 -3.6312e-06
13:88062264 G A 0.067959 -1.9634e-05
13:88062686 C T 0.765650 -7.2859e-06
13:88069367 C A 0.032625 3.0986e-07
13:88075637 A C 0.225242 -3.2712e-05
13:88085955 G A 0.485889 5.8316e-07
13:88088999 C A 0.809386 2.7750e-05
13:88099291 A G 0.125620 4.1914e-06
13:88116841 A G 0.047458 -3.2384e-05
13:88129933 A G 0.030133 -1.1587e-05
13:88131409 T C 0.132138 -3.5586e-05
13:88132989 A G 0.109926 2.3092e-05
13:88150833 A G 0.044211 1.1033e-05
13:88154135 A G 0.773075 2.3339e-05
13:88154213 G A 0.056522 -1.9800e-06
13:88155708 A G 0.067765 -1.9301e-05
13:88156656 C A 0.065610 -1.3322e-05
13:88168743 G A 0.170848 1.1001e-05
13:88169764 C T 1.214556 4.2379e-05
13:88177542 C T 0.052932 1.8587e-05
13:88187047 T C 0.039690 1.3628e-05
13:88189223 T C 1.494576 2.8380e-05
13:88189514 C G 0.047377 -3.5035e-06
13:88192780 A G 0.033577 3.0316e-06
13:88227070 C A 0.083642 -3.1800e-05
13:88236703 G A 0.240888 1.6216e-05
13:88253065 T C 0.037728 1.6849e-05
13:88253078 A G 0.044446 7.9513e-06
13:88255507 A G 0.028898 2.6683e-05
13:88260530 C T 0.183213 3.0478e-05
13:88271296 C T 1.801416 7.5457e-06
13:88274859 C T 0.708540 6.1724e-05
13:88280942 G T 0.704280 1.4009e-05
13:88282382 G A 1.093822 -4.1574e-05
13:88288971 C T 0.051008 1.4967e-05
13:88296770 A C 0.089038 5.0502e-06
13:88298179 G T 0.036895 -1.5844e-06
13:88302026 C T 0.096154 6.5194e-06
13:88302375 C A 0.023659 1.7721e-06
13:88306563 A G 0.348682 -1.8940e-05
13:88312422 T C 0.041247 7.0408e-07
13:88313564 C T 0.313066 -2.5213e-05
13:88319642 T G 0.107077 -1.7569e-05
13:88325723 A G 0.253345 3.3011e-05
13:88326177 C A 0.386179 2.9146e-05
13:88329746 T C 0.025193 -1.2090e-05
13:88338399 C T 0.184814 8.3301e-06
13:88356240 T C 0.045105 -1.0132e-05
13:88359438 A G 0.041784 2.1401e-06
13:88362635 G A 0.551213 -1.2715e-06
13:88375080 G A 0.031850 4.7432e-07
13:88387714 G A 0.030949 2.0766e-05
13:88392780 A G 0.133406 -1.4590e-05
13:88403104 C T 0.376058 9.3220e-06
13:88418463 C T 0.064100 1.4729e-05
13:88419191 C T 0.265774 1.4266e-05
13:88435735 T C 1.013242 2.5723e-05
13:88448483 T G 0.281760 -1.3283e-05
13:88459033 G A 0.064297 1.8062e-06
13:88460048 A G 0.116855 1.2990e-05
13:88463814 C T 0.028287 -4.9070e-06
13:88471624 C T 0.046187 9.6106e-06
13:88473933 C T 0.106853 -2.3267e-06
13:88495319 T C 0.033043 1.8909e-05
13:88496806 G A 1.323408 2.8608e-05
13:88508812 G C 0.684656 2.6383e-05
13:88508926 C G 0.072991 -6.7927e-06
13:88512596 C T 0.134259 -3.2701e-05
13:88514961 C T 0.033118 1.4936e-05
13:88526228 T C 0.118589 4.3127e-06
13:88530103 G A 0.073565 1.2672e-05
13:88532287 C T 1.191845 7.4135e-05
13:88538437 T C 0.036167 -1.1947e-05
13:88539103 T C 0.145036 2.9470e-06
13:88542455 G A 0.771882 1.1850e-04
13:88545378 A G 0.072998 -2.5597e-06
13:88548486 C A 0.050270 -7.9817e-06
13:88571287 T G 0.059188 1.2884e-05
13:88578671 T G 0.239660 -1.7695e-05
13:88583668 C A 0.037993 2.1690e-05
13:88584718 A G 0.043198 1.0920e-05
13:88598502 T C 0.066949 1.1483e-05
13:88607896 C A 1.051755 2.8458e-06
13:88608711 G T 0.364614 2.9456e-05
13:88614555 G A 0.171963 4.7297e-06
13:88617624 C T 0.047584 1.8839e-05
13:88619107 C T 0.050586 7.1524e-06
13:88627047 G A 0.094372 -6.3397e-06
13:88630963 A G 0.030513 -3.6647e-06
13:88635116 T C 0.056376 -1.9468e-06
13:88651821 C T 0.038904 1.5490e-05
13:88657962 T G 0.391646 5.1825e-06
13:88658524 T G 0.166095 9.2732e-06
13:88665576 A G 0.718971 1.7962e-06
13:88682231 T A 0.135571 4.5172e-06
13:88689578 G A 0.149446 1.3192e-05
13:88703738 C T 0.619138 -1.1109e-05
13:88705783 C T 0.035861 8.1756e-06
13:88716081 C T 1.647598 5.8891e-06
13:88719106 G A 0.052388 -9.9310e-06
13:88738398 A G 0.157007 -7.1625e-06
13:88743178 C T 0.056318 -7.9720e-06
13:88752357 G A 1.192141 4.0474e-06
13:88754606 C T 0.075802 6.4369e-06
13:88755335 G A 1.643090 1.4859e-06
13:88758802 G A 0.049495 -1.3833e-05
13:88762346 T C 1.643624 9.0314e-07
13:88764864 G A 0.969616 1.8906e-05
13:88776412 C A 0.059980 -1.3620e-07
13:88778750 T C 0.047006 -3.8687e-06
13:88778909 C T 1.314171 1.4938e-05
13:88804310 A C 0.047251 1.0712e-05
13:88830313 T C 0.019882 -1.5119e-06
13:88831699 C T 0.021184 -2.4733e-07
13:88833177 C T 0.248408 5.5931e-07
13:88861177 A G 0.067449 4.9633e-06
13:88862399 A C 1.502076 1.5415e-05
13:88868407 T C 0.029351 -2.6271e-05
13:88869949 A G 0.072709 -2.0778e-06
13:88870398 C T 1.254596 1.1606e-05
13:88879532 A G 0.239868 -1.5888e-06
13:88879752 A G 0.220281 5.0376e-06
13:88883500 C T 0.175723 8.2511e-06
13:88892802 G A 0.562399 1.6865e-05
13:88913018 T C 0.693717 -5.8159e-06
13:88925689 C T 0.054016 -2.3861e-05
13:88933081 C G 0.066541 1.7927e-05
13:88941500 T C 1.823049 2.0825e-05
13:88948150 G A 0.979560 -2.9090e-06
13:88950230 T G 0.085363 3.8099e-05
13:88963676 A G 1.369479 -8.9111e-06
13:88970555 A G 0.082391 6.0801e-07
13:88977994 T C 0.047139 -1.4078e-05
13:88986923 T G 0.668157 -5.4958e-06
13:88988346 C G 0.033934 2.6858e-05
13:88991715 T C 0.031612 -5.3910e-06
13:88993582 C T 0.282430 -1.2686e-05
13:89000867 A G 0.709761 1.1478e-05
13:89021170 T C 0.072260 -8.1771e-06
13:89033308 T C 0.344337 -3.5401e-06
13:89037467 A G 0.602207 -4.9542e-06
13:89040847 G A 0.124073 1.3220e-05
13:89042457 C G 0.117362 2.7199e-05
13:89043570 A G 0.066419 -2.5598e-06
13:89047044 G T 1.971438 2.3291e-06
13:89050911 G A 0.578113 1.3523e-05
13:89059916 A G 0.375878 5.3711e-06
13:89060738 A G 0.345541 -2.4507e-05
13:89061901 C T 1.359929 -1.3652e-05
13:89070001 T C 0.735235 -2.6359e-06
13:89070187 A G 0.624602 -1.1403e-05
13:89106642 A G 0.201032 2.7190e-05
13:89128017 G T 0.043406 2.5551e-06
13:89132375 C A 0.090439 1.5076e-06
13:89133692 C T 0.055638 -1.7422e-05
13:89137299 G A 0.202262 -2.2762e-05
13:89141049 T G 0.905791 1.4239e-05
13:89156307 A G 0.142211 -1.6578e-05
13:89165025 C A 0.058603 -1.9125e-05
13:89174307 G T 0.132477 -8.1676e-06
13:89176542 T C 0.041321 1.3567e-06
13:89176924 C T 1.410430 2.2147e-05
13:89195892 G A 0.610870 -1.3197e-05
13:89195944 G A 0.249812 5.7521e-06
13:89200000 C T 0.021446 3.2232e-06
13:89205025 G T 1.157680 1.5855e-05
13:89212569 C T 1.769353 4.7954e-06
13:89212759 G A 0.363801 -2.1647e-05
13:89221776 T C 0.249992 3.9891e-06
13:89233388 G T 0.120466 -2.2110e-05
13:89234485 G A 1.217612 1.2961e-05
13:89238081 G T 0.121044 -8.9608e-06
13:89245401 C T 0.469668 9.3245e-06
13:89257839 T G 0.684428 8.4244e-06
13:89258980 C A 1.610054 1.4490e-06
13:89263538 G A 1.632173 2.4249e-05
13:89271017 A G 0.035314 -9.8633e-06
13:89274656 C T 0.037347 -3.8952e-06
13:89280411 T C 0.023017 2.4914e-05
13:89281064 A G 0.054761 1.0752e-05
13:89290933 A G 0.131617 -1.7366e-05
13:89291046 A G 1.780235 -1.4574e-07
13:89296862 C G 0.055026 -7.3603e-06
13:89301717 G A 0.263989 4.5384e-07
13:89312186 C T 0.194405 -2.4614e-05
13:89316029 T C 0.050042 -5.2547e-06
13:89316111 C A 1.517776 3.0946e-05
13:89325255 C T 0.314793 3.7863e-05
13:89343815 G T 1.517375 3.2455e-05
13:89362463 C T 0.134531 4.9378e-06
13:89362780 T C 0.749766 3.9076e-06
13:89376042 G A 0.032149 7.1418e-06
13:89384733 G T 0.028110 8.1336e-06
13:89399386 T C 0.031000 -2.1646e-05
13:89400784 A G 0.028307 4.7534e-06
13:89404414 G T 0.060925 5.8828e-06
13:89404821 C A 0.122193 -1.7538e-05
13:89409024 G A 0.029810 4.5985e-06
13:89451020 G A 0.047417 -1.2308e-05
13:89457989 T C 0.025427 1.2635e-07
13:89458123 G T 0.270731 3.4252e-05
13:89478350 A C 0.359246 -3.7316e-05
13:89508355 T C 1.274559 5.3269e-06
13:89516869 A G 0.027535 1.2402e-05
13:89517727 T C 0.065957 -1.4191e-06
13:89519037 C A 0.062703 -2.0688e-05
13:89539529 A G 0.039118 -1.2164e-05
13:89583757 T C 0.039397 1.7983e-06
13:89614962 A C 0.189914 4.5451e-06
13:89635132 G A 1.522560 2.1417e-05
13:89636306 A C 0.097823 9.6576e-06
13:89643276 T C 0.136197 -1.4962e-05
13:89649708 A G 0.101546 1.2367e-05
13:89650647 T C 1.600704 2.0276e-05
13:89668369 C T 1.968807 4.8972e-07
13:89669933 T C 0.057885 -5.2039e-06
13:89683223 A G 0.050997 7.9975e-06
13:89692431 T G 0.247106 -4.9040e-07
13:89694400 T C 1.076697 -6.4340e-06
13:89697540 C T 1.975368 1.0845e-05
13:89706808 T C 0.036806 -9.0128e-06
13:89708596 T C 0.029038 1.0067e-06
13:89737601 G A 0.050763 -4.1614e-06
13:89770657 G T 1.522016 1.4112e-05
13:89778156 A G 0.026865 -1.1697e-05
13:89782265 C T 0.051256 7.5267e-06
13:89788636 T C 0.070873 2.2841e-06
13:89812135 A G 0.030751 -2.2619e-05
13:89814632 G A 0.381803 1.4258e-05
13:89818209 G A 1.617785 2.6787e-05
13:89823343 C T 1.978292 4.1339e-06
13:89824817 G A 0.067143 -2.4367e-05
13:89846656 C T 0.282257 3.4507e-05
13:89861990 C A 0.201943 -8.1252e-06
13:89877058 A G 0.059490 3.4378e-06
13:89878517 G C 1.618526 2.1111e-05
13:89882449 A G 0.089154 9.7040e-06
13:89885968 G A 0.073154 1.0751e-05
13:89893860 G T 0.066888 -1.0794e-05
13:89912403 T C 0.084115 -5.0233e-06
13:89919640 A C 0.073076 -8.9169e-06
13:89923079 A G 1.551546 3.7930e-05
13:89934803 T C 0.187799 1.3203e-05
13:89951445 A G 1.924759 2.2681e-05
13:89954464 C T 0.038262 5.1131e-06
13:89956345 A G 0.308952 -2.5574e-05
13:89965050 A G 0.062744 1.4793e-06
13:89968506 C T 0.028824 2.0617e-05
13:89974497 C T 1.924249 2.1815e-05
13:89977527 C T 0.168499 1.1531e-05
13:89978700 A G 0.276797 -1.5723e-05
13:89979784 G A 1.924283 2.2306e-05
13:89986938 A G 0.027205 -2.5215e-06
13:90003123 C T 0.263459 -9.1318e-06
13:90005743 G A 0.090721 1.4781e-05
13:90007611 C T 0.051545 -1.1144e-06
13:90010395 G A 0.338894 1.5462e-05
13:90012669 A G 0.622018 -8.2439e-06
13:90015602 T G 0.079019 -3.6853e-05
13:90019143 A G 0.048352 1.9363e-05
13:90019243 G T 0.030027 -1.7228e-05
13:90033065 A G 0.055573 5.1653e-05
13:90039020 T C 0.073559 -1.3382e-05
13:90039301 G A 0.275481 -6.3609e-06
13:90045486 A G 0.211020 -1.1061e-05
13:90047965 T C 0.066735 -1.9867e-05
13:90067264 T G 0.085036 1.3877e-05
13:90070095 A C 0.963204 5.7275e-06
13:90072819 T C 0.064138 5.1492e-06
13:90077899 C T 0.313987 8.4596e-06
13:90084297 A G 0.075354 1.0530e-05
13:90089658 A C 0.362890 4.0207e-06
13:90094112 C T 0.073844 -1.7914e-05
13:90097749 C T 0.037446 5.8577e-06
13:90097977 A G 0.103412 1.2644e-05
13:90100462 G A 1.336861 -2.4083e-05
13:90102871 G A 0.033859 -1.0369e-05
13:90105115 T C 0.117035 1.5112e-05
13:90112915 T C 0.077336 1.6225e-05
13:90118020 G A 0.214821 1.5524e-05
13:90131438 T G 0.764338 8.8168e-06
13:90139343 T C 1.234496 -8.7304e-06
13:90168213 G A 0.237981 -1.9235e-05
13:90176643 A G 0.380770 3.2252e-06
13:90177954 A G 0.072137 8.8325e-06
13:90183032 C A 0.020759 -7.4909e-06
13:90187905 C T 0.104936 -4.4144e-06
13:90189515 T C 0.628862 1.5144e-07
13:90197115 A G 0.410818 4.4160e-07
13:90197967 A G 0.102403 -4.9592e-06
13:90200215 A G 0.079464 2.4703e-05
13:90209393 A C 0.766463 -2.6958e-05
13:90210216 G C 1.108114 -3.0610e-05
13:90216019 A G 0.024703 3.1128e-06
13:90223042 A G 0.029177 1.3459e-05
13:90225132 G T 0.278503 -4.7976e-06
13:90228745 C T 0.068683 -2.7901e-05
13:90233357 A G 0.039353 4.2582e-06
13:90237602 A G 0.320559 6.4536e-06
13:90242742 A G 0.067204 -2.8956e-05
13:90260837 T G 0.319325 2.5218e-06
13:90268107 G A 0.064960 1.5979e-05
13:90277208 A C 0.100152 1.5761e-05
13:90278011 C T 0.049926 -3.2902e-05
13:90279055 A G 0.024734 3.8280e-07
13:90288087 A G 0.036293 -9.6000e-06
13:90297792 C T 0.037979 -2.1022e-06
13:90306511 A G 0.325686 -1.6004e-06
13:90306719 C A 0.334995 -1.0095e-05
13:90309764 T C 0.193586 6.2631e-07
13:90310298 A G 0.049960 1.1326e-05
13:90313767 A G 0.070281 -2.3855e-05
13:90314520 T G 0.038904 -4.0067e-06
13:90319187 C G 0.310139 -9.4021e-06
13:90328457 T C 0.413150 1.6471e-05
13:90340757 T C 0.075826 -3.2819e-05
13:90358273 C A 0.096048 1.6851e-05
13:90358342 T C 1.340445 7.6475e-06
13:90359714 C A 0.021398 1.2479e-05
13:90372719 C T 0.760313 3.4270e-05
13:90386022 C T 0.025896 -1.7173e-05
13:90390625 G A 0.109818 -9.6199e-06
13:90397398 A C 0.029694 -1.8599e-05
13:90398433 C A 0.035307 5.8644e-06
13:90399577 C A 0.032682 -1.9122e-05
13:90400539 T C 0.061540 -6.0009e-06
13:90407539 T C 0.032784 -1.2696e-05
13:90423169 T C 0.880717 9.4738e-06
13:90427950 A G 0.130747 9.1520e-06
13:90431837 T C 0.337633 1.8350e-05
13:90435022 A G 0.954153 -9.9055e-05
13:90443282 T C 0.554463 -2.3427e-05
13:90444134 G A 0.056366 5.1998e-07
13:90444298 T G 0.135248 -1.6450e-05
13:90444511 A G 0.101158 -4.0708e-05
13:90448384 A G 0.314756 -3.0744e-05
13:90460716 C T 0.921573 -8.2697e-05
13:90474147 C T 0.858649 2.5213e-05
13:90475036 A G 0.828258 -3.9958e-05
13:90482203 T C 0.041145 8.6245e-06
13:90486792 A G 0.094246 8.1825e-07
13:90488737 A C 0.036653 5.3931e-06
13:90500689 C T 0.062288 -7.7601e-06
13:90504637 T C 0.578191 -3.4604e-05
13:90507688 G A 1.774881 4.1760e-06
13:90508489 A G 0.112912 -1.2103e-05
13:90510923 A G 0.650019 6.5747e-06
13:90516217 A G 0.216657 -8.5109e-06
13:90517628 G A 0.361252 5.8502e-05
13:90519678 T C 0.120211 -1.0483e-05
13:90520136 A G 0.463885 2.2354e-05
13:90520396 G A 0.040852 1.7004e-05
13:90521636 C A 0.500994 -1.5635e-05
13:90529803 G A 0.079515 -8.7334e-06
13:90552861 G A 0.060197 -8.2996e-06
13:90554043 T G 0.038568 2.0120e-05
13:90557832 C T 0.594146 9.5648e-06
13:90565333 G A 0.067405 2.8078e-05
13:90575645 G A 0.813856 1.1051e-05
13:90577991 G A 0.085880 2.6604e-06
13:90579725 C T 0.081711 4.3220e-06
13:90591047 G A 0.123934 -8.8310e-06
13:90592760 G A 0.040886 -4.9200e-09
13:90600239 T C 0.026682 1.4674e-05
13:90619999 C T 0.315130 1.1140e-07
13:90622455 G C 0.906617 8.5673e-06
13:90626006 G A 0.057331 -1.2104e-05
13:90631588 A C 0.445166 1.7716e-05
13:90635248 G T 0.119766 1.1646e-05
13:90638497 T C 0.030874 1.4164e-05
13:90640801 A G 0.582396 3.4208e-05
13:90643757 G T 0.733461 1.4851e-05
13:90645657 T C 0.062785 1.9528e-05
13:90650308 C T 1.802042 1.6094e-05
13:90656643 A C 0.112575 1.0813e-05
13:90660127 G A 0.081677 -7.7038e-06
13:90662713 C T 0.189666 -7.2723e-05
13:90681351 G A 0.095171 2.0337e-05
13:90683530 T C 0.683378 3.9221e-06
13:90696508 T C 0.037208 -1.4026e-05
13:90707966 A G 0.260743 -4.6853e-06
13:90712215 C T 0.029687 -1.5987e-05
13:90712429 G A 0.147202 1.6631e-05
13:90717865 T C 1.134939 2.6019e-06
13:90737497 A G 0.249595 9.7255e-06
13:90737689 T G 0.023119 8.7954e-06
13:90739532 C A 0.069299 9.1450e-06
13:90741683 T C 0.172731 -1.0369e-05
13:90748771 T C 0.116665 -1.1096e-05
13:90753329 T C 1.402104 -2.6887e-06
13:90761259 A G 1.629389 -4.0019e-06
13:90772952 A G 0.068833 1.2554e-05
13:90779555 A G 0.339394 -1.6248e-05
13:90802241 A G 0.037541 -3.1018e-07
13:90805129 G T 0.841813 3.4225e-06
13:90805594 A G 0.031282 -3.7526e-06
13:90810261 C G 0.141596 -5.4403e-06
13:90810266 A G 1.337103 1.6147e-05
13:90819182 T G 0.238351 5.7289e-06
13:90819918 G A 0.060061 3.7222e-05
13:90820845 A G 0.032071 2.4852e-06
13:90823449 C T 1.050083 7.2840e-06
13:90828524 G A 0.103382 -4.1063e-06
13:90834382 G A 0.096521 2.6794e-05
13:90844869 T A 0.140321 7.1189e-07
13:90854095 A G 0.049600 2.0007e-06
13:90854754 T C 0.681097 -2.2602e-06
13:90856891 C T 1.369109 -1.1597e-05
13:90859006 A G 0.095603 -5.3724e-06
13:90861688 G A 0.973478 -5.7671e-06
13:90865546 A G 0.120007 -5.6030e-07
13:90869494 C A 0.071570 -2.1160e-05
13:90871225 T C 0.378859 -5.3941e-06
13:90879847 A C 0.036548 3.4800e-06
13:90885583 C T 1.250570 1.1793e-05
13:90886509 G A 0.049474 2.2621e-05
13:90887932 C T 0.274750 -1.0233e-05
13:90889045 G T 0.101648 2.1153e-06
13:90891088 A G 0.039241 -9.5114e-06
13:90891786 A G 1.046686 2.6378e-05
13:90892743 A G 1.512285 -6.5184e-07
13:90895084 A G 0.089419 7.5524e-06
13:90897569 T G 0.128330 -1.1381e-05
13:90900787 C T 0.117471 2.1183e-05
13:90905061 C G 0.221128 -3.7419e-05
13:90906742 T C 0.122805 -1.6328e-05
13:90908066 T A 0.129849 -4.8218e-06
13:90911931 A G 0.032927 5.4392e-06
13:90913190 G A 0.025468 -8.9608e-06
13:90916219 A C 0.063101 -4.0712e-06
13:90916444 T G 0.419341 1.3493e-05
13:90917800 C T 1.334821 -2.9888e-05
13:90922460 T C 0.022051 3.9592e-06
13:90923349 A G 0.387457 2.6054e-05
13:90928965 A G 0.699748 4.3709e-05
13:90929070 C T 0.043613 -1.0842e-05
13:90930011 T C 0.102226 2.1477e-05
13:90945696 C T 0.168910 1.6583e-05
13:90950127 A G 0.075592 1.5239e-06
13:90956235 C T 0.031023 -2.8833e-06
13:90961238 A G 1.363628 8.6892e-05
13:90961734 C T 0.063787 -2.0118e-05
13:90964689 T C 0.051208 -2.7436e-06
13:90968294 A C 0.105952 -3.2254e-05
13:90977054 C T 0.077553 -1.3522e-06
13:90979783 A G 0.048328 -1.1253e-05
13:90987199 C T 0.052401 2.6359e-05
13:90995618 T C 0.202558 2.0666e-05
13:91002665 C T 0.393560 -1.1234e-05
13:91005565 G A 0.056437 -2.5848e-06
13:91012391 T C 0.032339 -3.1920e-05
13:91016363 A G 0.180282 -6.8443e-06
13:91017704 C T 0.060605 1.7588e-06
13:91019132 C T 0.035953 -1.1532e-05
13:91021195 T C 0.163912 -1.4496e-05
13:91022745 G A 0.030979 -1.1727e-05
13:91023769 A G 0.043304 1.6530e-05
13:91029702 T C 0.641530 -2.0439e-05
13:91054327 C G 0.094236 -1.0058e-05
13:91054467 C T 0.178633 -7.2734e-07
13:91054923 T C 0.155212 -1.4459e-05
13:91056380 T C 0.021494 1.2685e-05
13:91058602 T C 0.269524 1.6054e-05
13:91059010 A G 0.135769 4.2766e-06
13:91061521 C T 0.102726 -5.4033e-05
13:91063279 A G 0.043987 2.1890e-05
13:91068843 A G 0.067279 -8.3564e-06
13:91069886 A G 0.897931 1.1830e-04
13:91070322 A G 0.207756 8.5798e-06
13:91076853 A G 0.042562 5.4083e-05
13:91086407 G A 0.170396 4.4157e-06
13:91086568 T C 0.109246 5.9675e-06
13:91090534 A G 0.959641 3.6351e-05
13:91100237 A G 0.029116 1.2868e-06
13:91113541 G A 1.232181 -2.8729e-06
13:91126869 T C 0.035756 2.8752e-05
13:91139074 T C 0.043623 -1.1227e-05
13:91144349 A G 0.190040 3.3350e-05
13:91146338 G A 0.054237 8.5473e-06
13:91155906 C A 0.102314 7.7280e-06
13:91157427 C T 0.911057 1.3360e-05
13:91169098 A G 0.095729 2.8322e-06
13:91169601 C T 1.242271 -8.8135e-06
13:91170959 G T 0.095708 -7.4300e-06
13:91172704 A G 0.063284 -1.0579e-05
13:91183468 G T 0.335161 -3.1409e-05
13:91201541 A G 0.083557 -1.5231e-05
13:91203822 C T 0.083238 2.8821e-05
13:91210952 A G 1.425780 -2.5492e-05
13:91218889 G A 0.607725 -6.7999e-06
13:91224068 A G 1.261667 -3.3805e-05
13:91230051 C G 0.578218 6.7161e-06
13:91232507 T C 0.082211 1.6750e-05
13:91244036 G C 0.088664 1.2353e-05
13:91251679 G A 0.744024 -4.0004e-05
13:91252136 A G 0.061200 -7.7560e-06
13:91264454 A G 0.106367 1.5555e-05
13:91268443 A C 0.805574 -1.9630e-05
13:91281912 C A 0.187487 -3.8449e-05
13:91281924 A G 1.437595 -7.9310e-05
13:91290838 C A 0.091091 -1.6106e-05
13:91292237 G T 0.024693 -9.6142e-07
13:91296513 C T 0.741369 -1.9636e-05
13:91314988 T C 0.204707 -2.3792e-05
13:91315995 G A 1.160264 3.5392e-05
13:91328156 T C 0.190774 -9.6454e-06
13:91342587 T C 0.409223 -3.7049e-05
13:91344001 G A 0.025696 2.5160e-05
13:91349600 A G 1.137812 3.0120e-05
13:91351443 T C 0.090551 2.6959e-05
13:91352952 A G 0.045561 1.8400e-06
13:91361337 A G 0.369217 -3.0973e-05
13:91363516 G A 0.028477 3.4364e-05
13:91366120 C T 0.447481 8.6362e-06
13:91368046 G A 0.993673 -2.7786e-05
13:91368924 A G 0.056957 2.1686e-05
13:91371969 C A 0.244665 3.8661e-06
13:91396565 G A 0.613335 -4.9667e-06
13:91398578 C T 0.336491 -2.0240e-05
13:91403598 T C 0.114285 -6.7474e-06
13:91410318 T C 0.042522 2.0328e-05
13:91410478 C A 0.056522 1.1081e-05
13:91413758 C T 0.372848 2.0258e-05
13:91414811 G A 1.525925 -3.1853e-05
13:91420787 C A 0.401968 -3.2502e-05
13:91424832 A G 0.506791 2.6961e-05
13:91425472 A G 0.056043 -4.9483e-06
13:91427218 T G 1.445659 1.7238e-05
13:91428158 T C 0.034906 1.3732e-06
13:91434495 G A 0.031357 1.9097e-05
13:91438108 A C 0.185692 -1.8280e-05
13:91448718 T G 0.375364 1.8343e-05
13:91452645 T C 1.178164 -1.7755e-05
13:91455459 T C 0.026848 -3.0242e-06
13:91458556 A G 0.219557 -1.2189e-05
13:91465429 G T 0.042746 -1.7228e-05
13:91471854 C T 0.063145 3.7356e-05
13:91476531 C T 0.608691 -2.2773e-05
13:91478615 T C 0.079182 8.1063e-06
13:91490024 G C 0.032326 2.9325e-06
13:91499984 G A 0.190251 -1.0048e-05
13:91506625 G A 0.611618 -1.1415e-05
13:91512513 A C 0.200137 2.4599e-05
13:91515522 C T 0.073732 -6.9560e-06
13:91522555 A G 1.952763 2.7239e-05
13:91522652 T C 0.039900 -8.9421e-07
13:91529383 A G 0.083727 -5.8341e-06
13:91534612 A G 0.035032 6.9333e-06
13:91539547 A G 0.072365 -1.0518e-05
13:91542597 T C 0.639262 -2.3052e-05
13:91543540 G T 0.056828 -7.4067e-06
13:91551236 G A 0.101695 4.2508e-06
13:91556238 A G 0.114877 -1.0122e-05
13:91588376 C A 1.274464 -1.8734e-05
13:91594220 A G 0.634805 -2.1261e-05
13:91622615 A G 1.170790 -2.0186e-05
13:91636668 T C 0.021718 6.3743e-06
13:91637240 A G 0.069448 -5.5693e-06
13:91642587 A C 0.546797 -2.2149e-06
13:91651627 G A 0.201062 -1.4183e-06
13:91655782 T C 0.938157 -1.1895e-05
13:91660840 G A 0.123471 5.3498e-06
13:91665304 A G 0.070876 3.1745e-06
13:91689169 T C 0.182346 -1.3157e-05
13:91697665 C A 0.341689 -1.7004e-05
13:91698175 G A 0.052024 -6.6501e-06
13:91716268 A G 0.061299 -5.7844e-06
13:91725272 C A 1.000721 -4.2351e-05
13:91741053 G T 0.462590 -1.1524e-05
13:91741681 G A 0.020634 8.4314e-06
13:91742139 C A 0.039931 -1.8696e-07
13:91746194 G A 0.151547 -1.9098e-05
13:91747400 T C 0.061020 -9.3215e-06
13:91749622 T C 0.080980 -6.0573e-06
13:91749956 T C 0.338728 -2.8466e-05
13:91753383 A G 0.781184 4.6329e-05
13:91763380 A G 1.006725 1.4170e-05
13:91763663 G C 0.298022 -1.4190e-05
13:91766903 C T 0.112208 1.0227e-05
13:91769439 A G 0.400822 -1.8773e-05
13:91776354 C T 0.082775 -2.6118e-05
13:91789051 G A 0.168108 1.4679e-05
13:91789491 G A 0.032723 4.6939e-06
13:91789930 T C 0.057039 3.7742e-05
13:91791388 T A 0.604026 6.1617e-06
13:91795581 G A 0.104908 -4.2358e-06
13:91796824 T C 0.061999 1.2220e-05
13:91802026 T C 0.410682 -8.3778e-06
13:91803836 G C 0.043831 1.3263e-05
13:91806195 G A 0.062247 9.9752e-06
13:91820605 T G 0.056060 -1.1789e-05
13:91827070 G C 0.069220 -1.5831e-06
13:91828928 C G 0.048468 1.8719e-06
13:91833423 C T 1.436350 -1.5017e-05
13:91833852 T C 0.211608 4.5258e-06
13:91835051 A C 0.362251 -1.1325e-05
13:91839578 G A 0.095219 4.9812e-06
13:91841209 G A 0.028545 -1.7681e-05
13:91850513 G A 0.051035 -1.1036e-05
13:91859820 C T 0.260477 -3.1271e-05
13:91862011 C T 0.065787 7.7304e-06
13:91874774 C A 0.257934 -2.1007e-05
13:91875383 G A 1.059198 1.1557e-05
13:91880082 G A 0.030605 1.3855e-05
13:91881887 T C 0.055692 -5.1648e-05
13:91889993 T G 0.079855 1.4837e-05
13:91892208 T G 0.031734 3.0073e-05
13:91893165 A G 0.148467 1.1552e-05
13:91901014 A C 0.190706 -9.3614e-06
13:91911260 T A 0.278622 -3.4458e-06
13:91933782 T C 0.285347 -1.9531e-05
13:91936317 C T 0.052146 6.5838e-06
13:91938029 A G 0.038292 -2.0090e-06
13:91939216 T C 0.317768 -4.2713e-05
13:91953133 G A 0.039588 1.4595e-05
13:91955192 A G 0.517773 9.1538e-06
13:91957530 C T 0.909942 5.0000e-05
13:91966021 A G 0.042712 -2.1581e-05
13:91969534 T C 0.078339 -1.3985e-05
13:91971967 T A 0.219754 1.2168e-05
13:91974358 C T 0.126348 9.7440e-06
13:91974740 T C 0.710118 1.0626e-05
13:91978989 C T 0.042712 5.5805e-06
13:91981823 A G 0.048804 -1.9327e-06
13:91991026 A G 0.495545 -4.6419e-06
13:91992157 T C 0.110732 -1.3446e-05
13:92014568 C T 0.059850 1.7761e-05
13:92015977 A G 1.206995 1.6325e-05
13:92024509 T G 0.046173 -1.6870e-05
13:92024574 G A 1.262585 2.3901e-05
13:92035044 G A 0.072199 1.3549e-05
13:92035073 G A 1.314297 3.7248e-05
13:92038976 T C 0.058518 -1.2624e-05
13:92040080 A G 0.074184 2.3710e-05
13:92064644 G A 0.155875 1.4374e-05
13:92065044 A C 0.705660 3.1569e-06
13:92066044 T C 0.191233 1.0306e-05
13:92067935 C G 1.110256 -2.2526e-06
13:92071972 T C 1.222270 7.4845e-08
13:92072110 A G 0.665835 -8.1422e-06
13:92084105 A G 1.090782 7.0219e-07
13:92092090 A G 0.100332 4.4747e-06
13:92092200 T G 0.072542 -5.0433e-06
13:92095067 C T 0.054720 -9.3574e-06
13:92103709 T G 0.092900 -2.6613e-06
13:92106136 A T 0.025152 -1.9673e-05
13:92109382 T C 0.082065 -4.7944e-06
13:92109908 A G 0.064012 -1.3202e-05
13:92110462 C G 0.184328 2.0589e-05
13:92115782 G A 1.705562 -6.2552e-06
13:92118473 G A 0.320926 1.6738e-05
13:92122539 G A 0.781436 -2.9621e-05
13:92128845 C T 0.297617 -1.3113e-06
13:92135345 A G 0.339598 1.7315e-05
13:92135437 A G 0.150238 1.0802e-05
13:92140557 T C 0.606777 1.1468e-05
13:92142102 G A 0.048604 3.3132e-06
13:92143105 T G 1.200457 -1.5392e-05
13:92145186 T C 0.041233 1.8267e-05
13:92149288 A G 0.783367 2.5982e-05
13:92149642 C T 0.059997 1.1048e-05
13:92149706 C G 0.087868 -1.6706e-05
13:92150357 T C 0.052027 -1.8910e-05
13:92150929 A G 1.308085 -3.6467e-05
13:92156885 T A 0.060343 -1.6019e-05
13:92156920 G A 0.385207 4.0817e-06
13:92175270 A C 0.056257 -2.0999e-05
13:92183836 A G 0.079450 1.1665e-05
13:92191385 T C 0.079093 -3.5811e-05
13:92193109 T C 0.037806 -1.3174e-05
13:92203813 A G 0.139148 -1.3431e-05
13:92206921 G A 0.057960 -9.0281e-06
13:92210993 G T 0.401271 2.8405e-05
13:92211094 C A 1.895483 7.4862e-06
13:92217719 C T 0.716679 1.4474e-05
13:92232778 C T 0.174656 -2.6510e-06
13:92249817 A C 1.927642 -7.2983e-06
13:92250299 G A 0.374263 -2.2775e-05
13:92255853 G A 1.288438 1.1551e-05
13:92261830 A G 1.604227 -2.5480e-06
13:92267431 T C 0.709798 2.3060e-05
13:92273508 A G 0.081963 1.1810e-05
13:92275066 G A 0.278493 1.1803e-06
13:92278702 T G 0.322177 9.4823e-07
13:92282490 G T 0.089830 -3.6785e-06
13:92283024 G A 0.209160 1.1239e-05
13:92290179 A G 1.223215 1.7401e-06
13:92291620 C G 0.033230 -5.2784e-06
13:92305278 A C 0.252658 -3.6098e-06
13:92313613 T C 0.032159 -1.9699e-05
13:92326195 C T 0.210425 -2.5175e-06
13:92326380 A G 0.064352 -2.0917e-06
13:92329838 G A 0.029459 4.0547e-06
13:92345579 T C 0.209908 -1.3818e-05
13:92347396 G T 0.042889 -2.3064e-06
13:92347612 A C 0.095110 8.4629e-06
13:92353019 T C 0.051388 -5.4789e-06
13:92361704 A G 0.121336 -9.0072e-06
13:92363151 G A 0.049964 -2.4757e-05
13:92366668 A G 0.042913 1.6818e-05
13:92371706 C T 0.386930 -8.5572e-06
13:92374033 T A 0.171609 5.8879e-06
13:92375451 T C 1.948418 -4.8050e-06
13:92376677 G A 0.028868 5.2965e-06
13:92378409 C T 0.304468 5.7882e-06
13:92378557 C A 0.108767 -3.9276e-06
13:92379585 T C 0.741039 3.4196e-05
13:92382387 C T 0.154131 2.2075e-05
13:92382412 A C 0.115934 -8.3539e-06
13:92397447 T C 1.493664 1.5896e-05
13:92403420 C T 0.071325 8.0213e-06
13:92406728 A C 0.191189 -1.6080e-06
13:92410878 A G 1.315497 1.6514e-05
13:92429871 A G 1.384615 6.1048e-06
13:92433957 T C 0.813125 5.2404e-06
13:92439543 A G 1.948496 1.1713e-05
13:92444651 G T 0.025941 5.8071e-06
13:92445229 T C 0.526058 1.9102e-05
13:92450121 C T 0.125402 1.1336e-05
13:92472351 G A 0.794029 -3.4149e-06
13:92491194 G A 0.051093 -1.0785e-05
13:92499190 T C 0.100992 6.3951e-06
13:92507188 C T 0.267328 1.3554e-05
13:92510449 C T 0.024890 1.2825e-05
13:92516702 A G 0.090272 -2.4869e-05
13:92535659 A G 0.045789 -3.6805e-07
13:92536982 T C 1.692384 6.5255e-06
13:92542398 T G 0.348526 1.6334e-06
13:92557104 A G 0.059269 -2.8198e-05
13:92561404 A G 0.025968 -9.8590e-06
13:92562673 G A 1.944586 6.9425e-06
13:92574887 A G 0.037673 -3.7236e-07
13:92620072 G A 0.171905 -6.4374e-06
13:92630965 A G 0.061992 3.6629e-06
13:92641386 A G 1.109750 -1.7560e-05
13:92643360 A G 0.997382 -1.3584e-05
13:92646163 T C 0.109158 2.2352e-06
13:92648273 T G 0.094848 1.0686e-05
13:92653744 T C 0.113799 2.9330e-05
13:92661788 G T 0.054520 -2.3634e-06
13:92676457 T C 0.122026 1.8910e-05
13:92679959 G T 0.048791 -1.9865e-05
13:92690168 G A 0.089123 1.7192e-05
13:92691629 G T 0.104409 -2.4234e-06
13:92708721 A G 0.071852 1.7299e-06
13:92710145 A G 1.108944 -1.1698e-05
13:92710170 G A 0.110345 -8.2067e-06
13:92740734 G C 0.109420 2.7404e-05
13:92743267 G A 1.886035 2.8798e-06
13:92753040 A G 0.072080 1.2873e-06
13:92754202 C T 0.166129 1.0329e-05
13:92754783 C A 1.088888 -1.0130e-05
13:92766229 T C 0.057773 -8.3866e-06
13:92772171 A G 0.887547 1.1133e-05
13:92790204 G T 1.219486 -7.0711e-06
13:92793391 G T 0.579602 -1.5025e-05
13:92801482 T G 0.170511 6.9851e-06
13:92804309 G A 0.099135 -6.0599e-06
13:92804506 G A 0.918081 -8.9605e-06
13:92806097 T C 0.055115 -3.0071e-06
13:92807675 A G 0.043327 -2.0442e-06
13:92810852 T C 0.714901 -2.2647e-05
13:92815000 G C 1.820122 -9.1010e-06
13:92818945 T G 0.320508 1.0595e-05
13:92820315 T C 0.049977 5.5635e-06
13:92823453 A G 0.090262 1.6598e-05
13:92829268 T C 0.020664 3.3958e-06
13:92830450 G A 0.022208 8.4517e-06
13:92834412 A G 0.490771 -2.0543e-05
13:92840820 C G 0.062628 -3.6747e-06
13:92842082 C A 0.057491 -1.5882e-05
13:92847827 A G 0.782986 6.0397e-05
13:92850192 A G 0.087763 1.6698e-05
13:92861321 A G 0.050889 -7.8917e-06
13:92875157 T C 0.027763 9.0866e-06
13:92875774 C T 0.025074 9.3585e-06
13:92876575 A G 0.091006 3.3342e-06
13:92878571 G A 0.081218 7.5632e-06
13:92879531 A C 0.114370 9.9166e-06
13:92879723 T C 0.444785 -1.1719e-05
13:92879773 A G 0.024350 1.3098e-05
13:92886722 T C 0.037204 -1.3021e-05
13:92901514 C T 0.057777 -1.1275e-05
13:92902404 G A 1.191233 1.6570e-05
13:92912119 C T 0.511836 1.1766e-05
13:92912423 T C 1.194949 1.2846e-05
13:92912864 C T 0.033845 2.0638e-05
13:92912924 T G 0.048087 1.5592e-05
13:92914541 A G 0.102586 -7.9454e-06
13:92922226 T C 0.573319 5.4703e-05
13:92923296 C T 0.301833 2.2267e-05
13:92924572 G T 1.609316 4.7337e-06
13:92924931 C A 0.197887 1.2838e-05
13:92940739 G A 0.119089 1.4780e-06
13:92942533 G C 0.086009 -3.5503e-06
13:92944585 C T 0.025488 1.6604e-05
13:92950532 C T 0.074731 -1.4467e-05
13:92953805 C T 0.294159 2.8778e-05
13:92958750 A G 0.047451 -2.1822e-05
13:92962230 A C 0.048213 2.3098e-06
13:92980821 C T 0.221515 4.1027e-06
13:92982359 C A 0.772824 5.2593e-05
13:92986039 A G 0.044140 -1.1182e-05
13:92992685 T C 0.119990 4.7807e-07
13:92994509 A C 0.530634 4.3854e-05
13:92998236 A G 0.026488 1.3930e-05
13:93013834 A G 0.021949 8.0453e-06
13:93021799 T C 0.042216 -2.0121e-05
13:93022078 A G 0.060228 4.9668e-06
13:93022272 G C 0.118596 8.6720e-06
13:93022401 A G 0.190149 -4.5291e-06
13:93026077 T C 0.373552 -3.7917e-06
13:93026523 A G 0.178661 1.8886e-06
13:93027806 T C 0.033855 1.0591e-05
13:93032056 T C 0.372083 9.2875e-06
13:93032234 T C 0.024360 -1.7623e-06
13:93033199 A G 1.070893 -5.4575e-05
13:93033376 A C 0.929753 -4.4105e-05
13:93034767 C A 0.032485 -6.5026e-06
13:93038685 G A 0.043878 1.2074e-05
13:93039635 A G 0.071998 1.4760e-05
13:93041456 A G 0.109811 3.4364e-05
13:93049208 T C 0.026393 -8.1855e-06
13:93057799 C T 1.165466 -3.5140e-05
13:93058024 G T 0.868410 -2.5747e-05
13:93064051 A G 0.022000 9.2292e-06
13:93065816 A G 0.044490 -3.5365e-06
13:93066284 G A 0.209500 -5.1006e-06
13:93068533 A G 0.039339 -9.9916e-07
13:93074341 T G 0.416210 1.8992e-06
13:93075218 A G 0.033509 -1.5582e-05
13:93091326 G A 0.030605 1.1993e-05
13:93104087 C A 0.071760 -6.3303e-06
13:93108341 C T 0.837216 1.6255e-05
13:93108717 A G 1.029541 6.7752e-08
13:93108743 A G 0.239402 -1.1323e-05
13:93109714 G A 0.217497 -1.7348e-05
13:93114000 C A 0.105085 -2.2047e-05
13:93114265 T C 0.083948 7.9608e-06
13:93118518 T C 0.486134 1.0310e-05
13:93119092 A G 1.052160 5.4415e-06
13:93120388 G C 0.096671 -1.7073e-05
13:93121354 T A 0.075870 1.3062e-05
13:93130278 G C 1.375660 -2.0228e-05
13:93131230 T C 0.093135 2.9904e-06
13:93131369 G A 0.050899 8.4619e-06
13:93131499 T C 0.101791 -2.1285e-05
13:93132149 A G 0.027964 1.3526e-05
13:93133840 A G 0.064386 -1.0243e-05
13:93138441 C T 0.037265 1.2637e-05
13:93139434 A G 0.045510 1.0408e-05
13:93140957 G A 0.266495 -1.3860e-05
13:93141309 G A 0.050175 -1.2776e-05
13:93145355 A G 0.425185 1.9510e-05
13:93151802 A G 0.643437 -1.3499e-05
13:93155007 A G 0.046975 -9.2508e-06
13:93159067 A G 0.036035 -7.9668e-06
13:93163508 C T 0.027906 -2.5455e-05
13:93167707 T C 0.125171 1.4801e-05
13:93185910 C T 0.422231 7.0242e-06
13:93195785 A G 0.822403 1.5724e-05
13:93204389 C T 0.475703 -8.3043e-07
13:93205033 A G 0.336882 1.6338e-05
13:93213476 T C 0.435140 3.0051e-05
13:93214090 A G 0.118746 -2.5064e-05
13:93216205 T C 0.028202 -2.2216e-06
13:93220140 T C 0.076156 2.9050e-06
13:93221025 G C 0.198886 -2.7883e-06
13:93222282 A G 0.030065 -2.8356e-05
13:93224315 A G 0.031489 -5.6068e-06
13:93227507 C A 0.052432 1.7402e-05
13:93238352 A C 0.443748 3.1260e-06
13:93239172 G A 0.716540 3.1007e-06
13:93241515 T C 0.069244 -2.2120e-05
13:93242974 T C 0.605213 -1.0221e-06
13:93255970 C T 0.055621 2.0036e-06
13:93257339 G A 0.560240 -1.2192e-05
13:93258044 A G 0.465813 1.1510e-05
13:93264584 G T 0.063400 -9.6985e-06
13:93266539 G A 0.141065 1.9252e-05
13:93269486 T G 1.902490 8.4847e-06
13:93273644 C T 0.028225 6.4227e-06
13:93279457 T C 0.072192 -1.2162e-05
13:93281128 A T 0.054275 -2.0047e-05
13:93282229 A G 0.954820 1.5608e-05
13:93284644 T C 0.052925 -2.3670e-05
13:93284783 T G 0.824573 -1.5773e-06
13:93284827 G A 0.045768 3.7628e-06
13:93288934 T C 1.969561 -9.3438e-06
13:93288992 C T 0.252430 -1.6224e-05
13:93316973 A C 0.902282 8.8071e-06
13:93317018 C T 0.601140 -1.2303e-05
13:93319413 A G 0.071240 7.7936e-06
13:93319480 T C 0.550384 1.0712e-06
13:93319968 A G 0.564636 1.5854e-06
13:93331886 A G 0.740430 -1.4936e-06
13:93345914 G T 0.076635 -8.1657e-06
13:93354426 C T 0.105422 1.1517e-07
13:93358775 C A 0.107186 4.3683e-06
13:93358874 C T 0.054319 -2.5839e-06
13:93381946 C T 0.459530 1.8773e-05
13:93382321 A G 0.031938 -2.1707e-05
13:93389827 T C 0.120089 6.8161e-07
13:93396655 G T 0.180704 1.7108e-05
13:93402811 A G 0.070152 5.6649e-06
13:93411343 G A 0.382470 1.3295e-05
13:93443838 A G 0.031074 2.7487e-06
13:93450646 C T 0.068408 3.9521e-06
13:93482121 A G 0.092995 8.5318e-06
13:93495513 G C 0.030296 1.8440e-05
13:93499243 G A 0.047472 -1.4432e-05
13:93502554 T C 0.203952 -6.4951e-06
13:93504531 G T 0.242962 2.6113e-05
13:93506200 G A 0.062768 -8.5055e-06
13:93512624 G C 0.562616 -2.5027e-06
13:93517731 G A 1.069475 3.4660e-05
13:93525334 C T 0.065967 5.9544e-06
13:93533055 C T 0.079505 -1.5903e-05
13:93536513 G A 1.020470 3.9942e-05
13:93539901 T C 0.081181 3.1797e-05
13:93565913 T C 0.072998 -3.0738e-05
13:93566498 C T 0.085563 2.9383e-05
13:93566808 T C 0.075544 1.0722e-05
13:93569958 G T 0.031377 -5.8613e-06
13:93578477 T C 0.061343 -1.6360e-05
13:93581791 T G 0.608337 1.3345e-05
13:93588530 G A 0.188289 3.2230e-05
13:93616221 T G 0.478318 4.5203e-06
13:93616413 T C 0.101114 2.5920e-05
13:93617595 A G 0.052303 1.3299e-05
13:93618659 T C 0.029425 -2.4185e-05
13:93623353 T C 0.123842 4.6966e-06
13:93633905 G T 0.451184 -1.6402e-06
13:93639364 C G 0.082422 1.6938e-05
13:93646043 C T 1.662391 3.3844e-06
13:93654659 C G 1.266396 8.4005e-08
13:93655949 T C 0.184471 1.7791e-05
13:93656534 C T 1.796616 -2.4300e-05
13:93658039 T C 0.027103 1.1338e-05
13:93662082 T G 0.056219 -1.0288e-05
13:93663234 C T 0.097204 -1.8885e-05
13:93677931 G T 1.795416 -3.0127e-05
13:93686382 T C 0.349532 1.6319e-05
13:93687388 A G 1.257390 -4.0093e-06
13:93691002 C T 0.205040 3.0321e-05
13:93708678 T C 0.055774 -5.1611e-06
13:93727410 G A 0.057732 2.3210e-05
13:93728865 A G 0.078012 -1.0464e-05
13:93733561 G A 0.428626 -2.2676e-05
13:93737743 T A 0.062499 1.1642e-05
13:93738619 T G 0.368830 1.7012e-06
13:93741916 C T 0.872935 -7.6906e-06
13:93749447 A G 0.047397 1.9550e-05
13:93749624 A G 0.040400 -1.0087e-05
13:93750061 G A 0.273135 -5.0270e-07
13:93751957 A G 0.704702 -1.7678e-05
13:93757119 C A 0.118936 2.4361e-05
13:93757576 G A 0.052755 2.8634e-06
13:93758316 T C 0.281543 2.1989e-05
13:93770875 A G 0.869593 -1.0178e-06
13:93778485 A C 0.895238 -3.2809e-06
13:93782160 T C 0.037565 -2.0407e-05
13:93799908 T A 0.069469 -9.7837e-06
13:93809368 T C 0.070941 -2.9663e-05
13:93812032 T C 0.023999 4.6657e-06
13:93813326 G A 0.030683 -2.9590e-06
13:93814026 C T 1.711301 -2.8746e-06
13:93815230 T C 0.043732 -5.3227e-06
13:93815471 G A 0.030180 -2.8327e-05
13:93816293 G A 1.899073 -1.9596e-05
13:93816321 G C 0.607490 -1.5508e-05
13:93831475 T C 0.300928 1.6741e-06
13:93833338 A C 0.124053 -3.9644e-06
13:93837878 T C 0.212217 -4.5032e-06
13:93839833 G A 0.172048 1.2616e-05
13:93843217 A G 0.047795 2.6560e-06
13:93860270 T C 0.995709 2.0488e-05
13:93869239 T G 0.425314 2.0675e-05
13:93872920 T C 0.053717 -2.5080e-06
13:93873495 A G 0.167995 1.1926e-05
13:93878289 G C 0.267620 -5.4973e-06
13:93879031 G A 0.034362 -1.7800e-05
13:93891219 C T 0.449049 -1.0185e-06
13:93893684 C T 0.130764 7.9067e-06
13:93894245 T C 1.025349 1.2125e-05
13:93898697 A G 0.027324 7.1351e-06
13:93907213 A C 0.019892 -3.8412e-06
13:93913236 C A 0.028864 -1.3936e-05
13:93914098 C T 0.395787 1.8365e-06
13:93930403 G A 0.422605 2.1816e-06
13:93932100 A G 0.080158 -1.6534e-05
13:93938045 G A 0.225786 -3.2650e-05
13:93938706 G A 0.703746 -4.9770e-05
13:93941018 T C 0.024101 4.8424e-06
13:93942811 T C 0.057318 2.9400e-05
13:93950480 A C 0.081130 -3.2203e-06
13:93958059 C T 0.174547 -1.8416e-05
13:93962776 G A 0.118565 4.7075e-06
13:93967084 G C 0.357056 2.3135e-05
13:93968282 G A 0.054020 -6.9750e-06
13:93969378 C T 1.110525 -4.6478e-05
13:93990364 C T 0.038319 -5.9662e-06
13:93991983 A G 0.044578 -7.7567e-07
13:94005026 A C 0.152873 -2.7292e-05
13:94005293 G A 0.260348 1.2902e-05
13:94006126 T C 0.450436 -6.8601e-06
13:94007574 A G 0.606263 -3.0506e-05
13:94011169 G A 0.189931 -2.9120e-05
13:94029866 A G 0.050086 -6.3558e-06
13:94030142 A G 0.993170 -9.5904e-06
13:94034176 C T 0.027457 9.9668e-07
13:94042191 T C 0.078057 -4.0052e-05
13:94054322 C A 0.231929 2.9543e-05
13:94057511 A C 0.142357 -4.4146e-06
13:94070081 G A 0.107530 2.1394e-05
13:94075954 G A 0.234377 -2.3620e-06
13:94077627 A G 0.502127 2.3313e-05
13:94097301 T C 1.287180 -5.8431e-06
13:94108333 A C 0.048594 -1.7781e-06
13:94110811 C A 0.283164 -2.7893e-05
13:94115276 G A 1.431951 2.7698e-06
13:94115566 C T 0.109134 4.2247e-05
13:94129294 C T 0.208175 -1.9030e-05
13:94135061 G A 1.548816 -1.2245e-05
13:94135139 C T 0.593174 -8.0454e-06
13:94136009 C A 0.523508 -7.0001e-06
13:94139644 T C 0.052884 -3.9051e-06
13:94154410 G A 1.082619 6.9126e-05
13:94159773 G T 0.160529 -2.8073e-05
13:94161019 A G 0.116560 1.6916e-05
13:94161092 G A 0.231847 1.3027e-05
13:94166769 G A 0.029813 -2.7293e-06
13:94168587 C T 0.071383 -1.9467e-05
13:94178541 T C 0.755509 -2.6938e-05
13:94181470 A G 0.021626 2.1397e-05
13:94196062 C T 1.791200 2.1454e-05
13:94197216 A G 1.028654 4.5818e-05
13:94197611 T C 0.020606 -2.6889e-06
13:94204619 A C 0.512142 -4.7035e-06
13:94204671 G A 0.249078 -2.6163e-05
13:94205035 T C 0.050280 -1.2974e-05
13:94207217 T C 0.246909 -7.7137e-06
13:94207218 G A 0.027953 8.9582e-06
13:94208178 T C 0.594432 2.4203e-07
13:94209956 C T 1.647605 1.4746e-05
13:94211102 C A 0.681797 3.2872e-05
13:94212409 C A 0.281985 -2.0508e-06
13:94217791 T C 0.055094 1.0320e-05
13:94219479 C T 1.371958 2.9861e-05
13:94219558 A G 0.041978 -1.7210e-05
13:94224996 G A 0.033155 -1.0251e-05
13:94225558 T C 1.766905 4.6560e-05
13:94234141 C T 1.643359 1.0771e-04
13:94239777 C T 1.930212 2.6745e-05
13:94240082 A G 1.701020 5.5003e-05
13:94240598 C T 0.098952 -8.0185e-06
13:94241957 C T 0.031924 8.2531e-06
13:94242144 C A 1.765025 5.6866e-05
13:94246764 T A 0.037588 1.8147e-05
13:94251855 T C 0.732536 -4.8261e-06
13:94256887 A G 0.037935 -2.0445e-05
13:94260091 A G 0.593303 7.7876e-05
13:94261215 C A 0.024622 4.4605e-07
13:94265724 G A 0.040213 -4.2898e-06
13:94280437 C G 0.045857 -1.9355e-05
13:94281651 T C 1.061374 8.3754e-06
13:94283991 A G 1.169342 1.6397e-05
13:94285223 G A 0.058623 1.3449e-06
13:94287568 G T 0.491703 5.6162e-06
13:94291902 G T 0.514740 1.8225e-05
13:94294285 G A 0.025091 -5.1363e-06
13:94312686 C T 0.584096 3.6986e-07
13:94314155 G A 1.279510 2.2927e-05
13:94321072 G A 0.064488 1.2751e-06
13:94322984 T C 0.068180 -1.2334e-06
13:94341096 A G 0.046737 -1.2144e-06
13:94364399 A G 1.883155 6.7990e-06
13:94389413 C T 0.511408 1.1829e-05
13:94398942 G A 1.897907 1.7480e-05
13:94403578 T G 0.025097 4.6090e-06
13:94408282 A C 0.033930 -1.4223e-05
13:94408506 G A 1.155875 9.0842e-06
13:94408701 C G 0.069217 7.2354e-07
13:94408912 T G 0.067837 8.5505e-06
13:94409637 G A 0.085118 -4.2437e-05
13:94419894 G T 0.069482 -1.4567e-06
13:94424779 A G 0.047727 -1.6571e-06
13:94430670 T C 0.039822 1.8283e-05
13:94446850 A G 0.031431 1.6178e-05
13:94449888 G T 0.594694 -7.3300e-07
13:94450717 C A 1.207593 1.2623e-06
13:94453361 T C 0.445686 1.2553e-05
13:94473992 G T 0.032744 -3.7598e-06
13:94483912 T C 0.034733 -8.8750e-06
13:94501899 T C 0.552641 1.6301e-05
13:94510120 G A 0.042535 3.6453e-05
13:94519555 A G 0.145397 3.6495e-05
13:94519950 A G 0.593976 4.8475e-07
13:94537196 G A 0.027838 -7.1958e-06
13:94545917 A G 0.060867 3.4718e-06
13:94560874 A G 1.405731 1.5781e-05
13:94560989 C T 0.683538 3.5767e-06
13:94561232 G T 0.449205 2.0600e-06
13:94562038 A G 0.052932 -2.7323e-05
13:94563143 A G 0.130268 5.2723e-06
13:94563601 G T 0.108577 -7.4088e-06
13:94565251 G A 1.060942 2.0155e-06
13:94565629 G T 0.068343 1.3194e-05
13:94572172 T C 0.028545 2.2190e-06
13:94572633 T C 0.328256 -1.4879e-05
13:94595305 C T 0.697331 -1.4745e-05
13:94595997 G A 0.069945 -3.5688e-06
13:94610821 A C 0.104783 2.3196e-05
13:94612361 T C 1.385829 2.3414e-05
13:94613613 A C 0.041974 -9.9874e-07
13:94619806 A G 0.033566 9.6927e-06
13:94622439 G A 0.328620 -4.3235e-06
13:94626232 T C 0.030955 -2.0270e-06
13:94646936 C T 1.689919 9.0329e-06
13:94648051 T C 0.315918 -2.4150e-05
13:94652322 C T 1.050045 1.6757e-05
13:94673088 C T 0.033556 9.1462e-07
13:94673189 C T 0.056791 -8.8869e-06
13:94688463 G A 0.061564 1.0581e-05
13:94696011 C A 0.028521 3.9166e-07
13:94702697 C T 0.362717 5.9509e-05
13:94703305 G A 1.387593 2.7252e-05
13:94708383 A G 0.239215 1.4829e-06
13:94719386 G T 0.101094 -3.6393e-06
13:94731260 T G 0.055006 5.2723e-06
13:94735152 C G 1.640173 3.9201e-05
13:94740119 C A 0.195014 2.4129e-05
13:94741779 T C 1.696345 -1.7899e-05
13:94743824 C T 0.491560 2.8858e-05
13:94746887 G A 0.026284 2.5367e-06
13:94754679 G A 0.225609 -8.6626e-06
13:94754950 T C 0.823332 -2.3301e-05
13:94770906 C T 0.556823 3.6408e-05
13:94773330 G A 0.026087 -6.1927e-06
13:94779108 A G 0.033869 -5.0406e-06
13:94779284 G A 0.317081 -4.8110e-06
13:94790672 T C 1.031758 -2.6344e-05
13:94791992 G A 0.330884 2.0139e-05
13:94793881 A G 0.226027 4.0189e-05
13:94794310 T C 0.061887 -7.1441e-06
13:94797497 G A 0.050304 -8.8407e-06
13:94797759 T G 0.456589 7.8988e-06
13:94799771 G A 0.513938 -4.2709e-05
13:94801023 C G 0.465636 7.0864e-06
13:94801342 C A 0.022340 -9.0739e-06
13:94802085 T C 1.075942 -8.8953e-06
13:94803335 T C 0.701560 -2.2729e-05
13:94803900 G A 1.781517 -6.3811e-05
13:94806096 C T 0.259444 2.7622e-05
13:94808600 T G 1.341060 -6.3924e-05
13:94816705 C T 0.114455 2.3672e-05
13:94820549 A G 0.062346 7.2631e-06
13:94824079 G A 0.381990 6.2341e-06
13:94824607 A C 0.022605 -1.1768e-07
13:94828622 C T 1.958838 1.6281e-05
13:94828678 T C 1.743385 5.5967e-06
13:94829330 G A 0.166500 2.7634e-05
13:94829939 A G 0.040417 1.7069e-05
13:94831005 G C 0.664577 1.8172e-05
13:94833340 G T 0.705524 1.3079e-07
13:94839380 G C 0.174003 1.7035e-05
13:94839752 A G 0.070448 1.0272e-05
13:94841723 A G 0.217878 -1.0293e-05
13:94844960 T C 0.021181 1.7619e-05
13:94845943 A G 0.208001 1.0818e-05
13:94847746 T C 0.055523 5.2865e-06
13:94857886 G C 0.302435 -1.0267e-06
13:94859470 G A 0.075010 -2.8863e-06
13:94859503 A G 0.023931 -1.6575e-05
13:94863599 A G 1.423642 -8.5396e-06
13:94863918 A G 1.364362 -1.7369e-05
13:94870411 G T 0.025815 -1.5302e-05
13:94870765 A G 0.175526 1.4450e-05
13:94878028 A G 0.132831 1.5671e-05
13:94879070 C T 0.389858 7.3960e-06
13:94879649 G A 0.121863 2.0343e-05
13:94880279 C T 0.076564 1.8832e-05
13:94880932 A G 0.039628 1.6638e-05
13:94889953 T A 0.046248 -1.7906e-06
13:94890374 C T 1.345085 -2.2983e-05
13:94891510 A G 0.688280 -2.9141e-05
13:94895346 G T 0.158109 7.7351e-06
13:94898109 C T 0.031333 -1.0869e-05
13:94901002 A C 0.088664 -9.0316e-06
13:94904461 C T 1.163419 -1.3632e-05
13:94904571 G A 0.041570 -8.9035e-06
13:94904599 A G 1.507213 -7.5024e-06
13:94904700 A G 1.382725 -1.0595e-05
13:94904806 A G 0.370390 4.2540e-06
13:94905456 T C 0.024135 -9.1078e-06
13:94906275 G T 0.060449 -1.2564e-05
13:94907931 T C 0.060041 1.9553e-06
13:94909925 T C 0.055971 2.7036e-06
13:94910514 T C 0.301262 5.0046e-06
13:94914158 G A 0.739577 3.2344e-05
13:94916026 T C 0.424410 -1.9576e-05
13:94916602 A G 0.277446 1.4788e-05
13:94918224 C A 0.020858 -8.0209e-06
13:94918722 C A 0.056590 1.9238e-05
13:94919382 T C 0.581356 7.6709e-06
13:94920256 C T 0.507220 -5.0058e-07
13:94921922 T C 0.052857 3.6934e-06
13:94922103 G A 0.362751 2.5172e-06
13:94922454 G A 0.073477 -1.6449e-05
13:94924079 C T 0.547412 3.2224e-05
13:94932796 C T 0.109420 -1.6242e-05
13:94934930 A G 0.782959 -1.4284e-05
13:94935359 G C 0.063016 -9.1509e-06
13:94936060 G A 0.043705 1.1626e-06
13:94936557 G A 0.117620 -1.4164e-05
13:94938034 G C 0.058899 7.6203e-06
13:94938785 G A 1.148093 -3.7170e-05
13:94941742 C T 0.229641 -4.3870e-06
13:94946847 C A 0.046894 2.0062e-06
13:94947387 G A 0.058042 -1.4185e-05
13:94952832 C T 0.067180 -1.9598e-05
13:94962036 G A 0.845641 1.1657e-06
13:94965132 C T 0.177199 2.5900e-05
13:94966232 T G 0.799414 -7.2111e-06
13:94972512 G A 0.088895 -6.1766e-06
13:94976402 T G 0.040811 -1.9194e-05
13:94977567 A G 1.288560 8.6452e-06
13:94979290 A G 0.095712 3.4977e-06
13:94981091 A G 0.050851 2.2889e-06
13:94988443 G T 0.054224 -8.2839e-06
13:94988900 A G 0.265475 6.3654e-06
13:94990312 G A 0.137883 -2.0546e-06
13:94992507 C T 0.175931 -1.3851e-05
13:94995715 C T 0.583675 1.2009e-05
13:94996670 C T 0.536472 4.6853e-06
13:94999260 T G 0.042712 3.9165e-06
13:95001858 C T 0.252665 -9.6149e-06
13:95002602 G T 0.054533 -9.5895e-06
13:95009333 T C 0.139777 -8.6146e-06
13:95012884 C T 0.037201 -6.6362e-06
13:95017238 G T 0.489636 8.1156e-07
13:95018587 A G 0.077404 -2.1802e-05
13:95031930 C T 0.035158 -1.4162e-05
13:95032333 A G 1.956571 -1.3501e-05
13:95034749 A G 0.363781 8.6392e-07
13:95037153 C T 0.336290 -4.4455e-07
13:95041266 T C 0.045000 -1.0745e-05
13:95044472 G T 1.091448 1.0334e-05
13:95045494 C T 1.674882 4.4006e-06
13:95049165 C T 0.089082 1.6321e-05
13:95051560 G A 0.256415 7.6145e-06
13:95054686 C A 0.392639 -5.1856e-06
13:95062594 T C 0.315310 4.1181e-06
13:95063820 C G 0.153941 -2.1205e-05
13:95063962 A G 0.180303 -5.7248e-05
13:95064640 C T 0.258451 7.6000e-06
13:95065970 A C 0.134983 3.1285e-05
13:95072050 C T 0.165537 -2.4237e-05
13:95072378 C A 0.184689 3.3567e-05
13:95076668 A G 0.045354 2.2314e-07
13:95083777 A G 1.727304 -1.1866e-05
13:95083930 C T 0.053255 1.6594e-05
13:95085417 T C 0.235958 9.0781e-06
13:95088865 A G 0.030405 -1.1487e-05
13:95096013 C T 1.623527 -2.0651e-05
13:95098998 T C 0.572622 1.0060e-06
13:95110105 C T 0.913893 -1.2568e-05
13:95110544 T C 0.231973 -3.0280e-05
13:95119785 A G 0.107550 1.1517e-05
13:95120324 G A 0.403974 1.2262e-05
13:95125945 C T 0.062244 1.5750e-05
13:95129882 T C 0.054227 -1.4550e-05
13:95138981 T G 0.162399 -2.5978e-05
13:95147833 T C 0.067201 1.8684e-06
13:95150240 C T 1.148912 3.6412e-06
13:95150403 G A 0.684765 -3.2054e-06
13:95157722 T C 0.626183 4.3427e-06
13:95164550 A G 0.669782 2.9098e-06
13:95168547 A G 0.083993 -1.3242e-05
13:95171381 C A 0.041318 -2.5270e-05
13:95188059 T C 0.030571 1.5275e-06
13:95193331 G A 0.020266 -1.0941e-05
13:95198168 A G 0.154158 1.7957e-05
13:95217010 G A 0.693574 -4.2100e-07
13:95218014 C T 0.486402 -1.8094e-05
13:95224438 G A 0.053547 -1.0584e-05
13:95236346 G A 0.070271 7.4401e-07
13:95236825 G A 0.699711 3.3869e-06
13:95236848 G A 0.038748 -7.7977e-06
13:95238884 A G 1.249156 -4.2381e-05
13:95242571 T G 0.062679 6.1547e-06
13:95250546 A C 0.038942 6.2299e-06
13:95253920 G T 1.239140 -4.3614e-05
13:95258944 C T 1.371879 -5.9690e-06
13:95268232 G A 0.022687 -3.8786e-06
13:95270392 G A 0.548918 2.5342e-05
13:95271934 C T 0.608320 -8.8830e-05
13:95273447 A G 0.238015 -4.0954e-06
13:95284980 A C 1.199366 -2.8540e-05
13:95293574 C T 0.540640 -5.7907e-05
13:95297789 A G 0.318244 1.2986e-04
13:95297876 C T 0.811055 -1.6352e-05
13:95304388 T G 0.029772 -3.0174e-06
13:95306772 G A 0.102141 3.6322e-05
13:95308317 C T 0.025009 -1.3608e-05
13:95309974 G A 1.359769 9.2718e-06
13:95312327 G A 0.175594 -2.3409e-05
13:95324108 A G 0.554283 1.6065e-05
13:95331285 G T 0.108475 2.8034e-05
13:95338399 A G 0.044555 -1.2742e-05
13:95338646 T G 0.148610 -8.8704e-06
13:95347352 G A 1.630048 1.8384e-05
13:95351822 G A 0.771457 7.4354e-06
13:95353053 G A 0.996692 1.9003e-05
13:95353353 T G 0.021626 6.1634e-06
13:95364046 G C 0.845342 1.8502e-05
13:95370076 G A 0.228046 -5.9956e-06
13:95374623 C T 0.608687 -1.0356e-05
13:95375844 T C 0.046129 -8.6975e-07
13:95378489 T C 0.150044 -1.7781e-05
13:95383199 C T 0.084642 1.4543e-05
13:95388146 A G 0.026036 -1.7421e-05
13:95388992 T G 0.127075 -2.7197e-05
13:95391231 A G 0.194732 -1.3998e-05
13:95395373 G A 0.051344 9.7856e-06
13:95401793 C T 0.482948 1.1084e-05
13:95402710 C T 1.168811 6.0605e-07
13:95425451 A G 0.472249 -7.5908e-06
13:95431041 A G 0.081490 -3.2818e-06
13:95433039 G A 0.043280 8.4862e-06
13:95433968 G A 1.214311 -9.8439e-06
13:95434005 G T 0.499947 -9.2607e-07
13:95437568 G A 0.642097 -1.2262e-05
13:95453071 T C 0.631918 -1.0625e-05
13:95457166 A G 0.534517 9.7632e-06
13:95463392 T C 0.720239 1.0736e-05
13:95465162 C T 1.950009 2.2803e-05
13:95466796 A G 0.062717 5.0110e-06
13:95471030 T G 0.234455 -2.0028e-05
13:95475427 T G 1.084523 -3.1785e-05
13:95476686 A G 0.140018 -2.4779e-06
13:95476882 C G 0.055859 3.0767e-06
13:95477559 C T 0.097956 4.6592e-06
13:95478338 G A 0.651049 3.4300e-06
13:95480255 G T 0.340625 -3.7250e-05
13:95480412 G A 0.884154 2.7802e-05
13:95481613 T C 0.051283 -3.2660e-06
13:95485651 T C 0.197676 9.2664e-06
13:95487543 A G 0.119031 9.9037e-06
13:95487617 C G 0.080780 1.3752e-06
13:95495548 A C 0.217786 -3.2374e-05
13:95505969 G A 0.085839 -1.6130e-05
13:95508061 G A 0.336395 -2.4515e-05
13:95512245 T C 0.049794 3.5151e-06
13:95518160 G A 0.060476 -1.3416e-05
13:95522233 G A 1.835666 -9.8660e-07
13:95535759 T C 0.154862 -2.2653e-05
13:95539395 C T 0.901072 -1.1611e-05
13:95541470 G A 1.517212 -3.4522e-05
13:95541747 G A 0.854688 -1.3295e-05
13:95541802 C T 0.431121 6.1200e-06
13:95545413 T C 0.104715 1.6786e-05
13:95546697 C T 1.504561 1.7790e-05
13:95552018 C T 0.443932 -6.1653e-06
13:95555670 T C 0.091642 4.1447e-05
13:95557727 A G 0.077380 -4.6289e-07
13:95572000 C T 0.315041 1.0602e-05
13:95572401 C T 0.552019 2.6586e-05
13:95574418 C T 0.107047 -1.3269e-05
13:95577555 G A 0.086301 -9.9335e-06
13:95578584 A G 0.577178 -5.1371e-06
13:95578605 G C 0.087770 -2.9550e-05
13:95578638 T C 0.479375 5.6588e-06
13:95579254 C T 0.091170 -4.0461e-05
13:95580196 A G 0.181115 3.6819e-05
13:95580260 G T 0.068255 -4.7143e-06
13:95581052 G A 0.268783 1.2457e-05
13:95585686 T C 0.056077 1.5536e-05
13:95590448 C T 0.159696 2.2399e-05
13:95600085 G A 0.314728 -3.1962e-05
13:95602599 T C 0.253107 1.5873e-05
13:95603875 G A 0.181268 -8.1566e-06
13:95607621 A G 1.246440 -2.5178e-05
13:95608528 G A 0.359630 -9.0529e-06
13:95609264 A G 0.129696 -2.4050e-05
13:95612099 A G 0.077853 1.1410e-05
13:95613155 T C 0.222053 1.3121e-06
13:95614152 G A 0.139563 1.3374e-05
13:95622566 T C 0.034484 -1.7316e-06
13:95622834 T G 0.052374 -1.9689e-05
13:95625589 T C 0.075415 7.3471e-06
13:95634422 A G 0.101947 -1.1317e-05
13:95640463 G A 0.054469 5.5729e-06
13:95648925 A G 0.042107 -3.2173e-05
13:95650711 A G 0.065290 -1.5539e-05
13:95650814 T C 1.842544 -6.0791e-06
13:95653323 G A 0.725291 -2.2649e-05
13:95653732 T C 0.055849 9.9508e-06
13:95654456 C T 0.101750 -7.9064e-06
13:95664889 C T 0.798931 -2.3051e-05
13:95667680 G A 0.288040 -1.2438e-05
13:95673135 T C 0.900552 1.7181e-05
13:95673518 C T 0.813758 -6.8600e-06
13:95673791 C A 0.811334 -7.7162e-06
13:95687671 G T 0.092400 -3.8915e-05
13:95691512 C T 1.682117 5.9797e-06
13:95700935 C T 0.269110 2.0406e-05
13:95705284 T C 0.104351 -2.0437e-05
13:95705307 T C 0.107890 -1.2157e-05
13:95707227 T C 0.075160 1.8653e-05
13:95712732 T C 0.035695 1.8858e-06
13:95713630 C T 0.056026 9.3797e-06
13:95713715 T G 0.437669 -2.6647e-05
13:95714976 T C 1.651607 -8.8661e-06
13:95718187 A G 0.039088 3.2464e-05
13:95724362 T C 1.923898 -2.1570e-05
13:95726541 G A 1.924334 -2.1816e-05
13:95727780 C T 1.924293 -2.2078e-05
13:95727861 A G 0.269235 -3.5600e-06
13:95729454 C A 0.484281 -6.2200e-05
13:95730397 G A 0.027182 -5.5145e-06
13:95735169 A G 0.109199 4.4492e-06
13:95740297 A C 0.028766 1.2897e-05
13:95748725 C T 1.033872 1.3143e-05
13:95755581 C T 0.296118 -1.1250e-05
13:95758154 T C 0.032176 2.1266e-05
13:95761886 A G 0.027450 1.4700e-05
13:95762005 G A 0.518466 -4.3539e-05
13:95763826 T C 0.129992 -8.5537e-06
13:95765541 G A 0.103215 -2.7867e-05
13:95770425 A G 1.897941 -2.2146e-05
13:95782920 T C 0.114186 -5.9524e-06
13:95784335 A G 0.087549 -7.4250e-06
13:95787496 T G 0.248673 1.1314e-05
13:95787986 A G 0.056369 1.3485e-05
13:95788718 T C 0.034287 6.4300e-06
13:95789146 C T 0.230484 1.1840e-05
13:95807870 A G 0.567325 1.0751e-05
13:95808918 C A 0.498625 6.8343e-06
13:95814776 A G 0.054251 2.3786e-06
13:95815415 T C 0.022816 -1.1263e-05
13:95816525 G A 0.199478 6.8934e-06
13:95819133 A G 0.025750 4.5320e-06
13:95820082 C A 0.026029 -5.5739e-06
13:95820606 C T 0.051966 2.8265e-05
13:95820852 G A 0.648305 5.2834e-06
13:95822534 C T 0.075112 8.5420e-06
13:95823239 T C 0.822216 1.3625e-07
13:95826164 A G 0.186637 -3.0375e-05
13:95829316 A C 0.197088 8.6488e-06
13:95832002 G T 0.715822 4.0292e-05
13:95832282 G A 0.087505 9.0376e-06
13:95833067 T C 0.058072 -7.3225e-06
13:95835076 G A 0.048906 2.2760e-05
13:95840837 A G 0.039560 -1.6677e-05
13:95843794 C T 0.448658 7.5818e-06
13:95844857 T C 0.200525 -3.7103e-05
13:95852179 G A 0.366287 3.0145e-06
13:95858135 A G 1.790659 -1.0947e-05
13:95858372 T C 0.040533 1.9659e-05
13:95858978 C T 1.340700 -2.1505e-05
13:95858996 C T 1.336001 -2.2088e-05
13:95859035 A C 0.132161 -1.0418e-05
13:95860214 T C 0.187980 -1.1332e-06
13:95861804 G A 1.744517 -1.4763e-05
13:95862387 T C 0.154757 -2.3628e-05
13:95862461 A G 0.047937 1.6552e-05
13:95863008 A C 0.041913 -3.9361e-06
13:95866060 C T 0.556303 6.2878e-06
13:95874956 C T 1.705055 -1.2021e-05
13:95881570 G A 0.110069 9.3812e-07
13:95884191 T C 0.038574 1.6841e-05
13:95888823 C A 1.973556 6.4778e-06
13:95894385 G A 0.068302 9.4936e-06
13:95897739 T C 0.972458 -7.9430e-06
13:95898207 G A 1.834718 7.4900e-07
13:95903610 T C 1.892804 -2.3500e-05
13:95910560 A G 0.025148 -2.8112e-06
13:95910583 T C 0.046078 1.7728e-05
13:95911900 G A 0.298229 -2.2649e-05
13:95923399 T C 0.549238 -1.7507e-05
13:95926437 G A 0.157395 -8.4711e-06
13:95929326 T C 0.173058 2.7164e-05
13:95930072 T C 1.778311 1.1687e-05
13:95930685 A G 0.983909 -1.9538e-05
13:95934594 A C 0.094586 9.2304e-06
13:95937149 G A 1.419684 -2.6190e-05
13:95937895 A G 0.046272 -1.1374e-05
13:95941150 G T 0.066208 -1.4330e-06
13:95941609 T C 0.358192 3.5411e-05
13:95943885 G A 0.307106 3.7000e-05
13:95950210 G T 1.927359 8.2754e-06
13:95950858 T G 0.322793 -2.6883e-06
13:95953517 T G 0.033543 2.6907e-05
13:95959901 T C 1.329344 -3.9291e-05
13:95970197 T G 0.450038 2.7189e-05
13:95970258 C T 1.276205 -6.9413e-06
13:95972560 T C 0.056447 1.3457e-05
13:95975185 A G 1.679594 -2.8872e-05
13:95976420 A G 1.423937 -5.8370e-07
13:95978892 C T 0.051990 1.8814e-05
13:95980435 A G 0.040274 1.1800e-06
13:95982088 A C 0.039414 9.7550e-07
13:95982464 A G 0.442929 -6.5653e-05
13:95982809 A G 0.043946 -1.9112e-05
13:95986199 G A 1.516702 4.9512e-05
13:95988008 A G 0.482527 -9.7293e-06
13:95992710 T C 0.038901 1.5939e-05
13:95994799 A G 0.895863 -3.8208e-06
13:95994866 C A 0.279778 1.2018e-05
13:96004204 G A 0.091204 1.1889e-05
13:96009539 A T 0.026094 1.0749e-05
13:96012658 A G 0.032944 5.8938e-06
13:96014441 G C 0.058749 9.8147e-06
13:96015129 T C 1.136771 1.5517e-05
13:96016445 C G 1.563575 -1.2149e-05
13:96019354 T C 0.999337 1.0174e-05
13:96023934 C T 0.116087 5.6584e-06
13:96024930 C A 0.086903 -1.2963e-06
13:96035883 C T 0.120881 9.8601e-06
13:96036794 T C 0.520394 4.4782e-06
13:96042163 G A 0.048716 3.2343e-06
13:96044053 A C 0.026631 1.0203e-05
13:96046669 T C 1.035936 -9.0547e-07
13:96047924 G A 0.269290 5.1267e-06
13:96049809 A G 0.211129 9.2120e-06
13:96050747 G A 1.869066 -1.1614e-05
13:96050863 G A 0.284079 -8.9162e-06
13:96054548 G A 0.587615 6.7115e-06
13:96056382 T C 0.128000 -5.2659e-06
13:96058682 A G 1.668918 -3.9653e-06
13:96064784 G T 1.743171 1.8892e-05
13:96067018 T C 0.074001 -1.1459e-05
13:96071183 A C 0.070196 -1.7937e-05
13:96078288 C T 0.889557 -6.3236e-06
13:96079446 C T 0.607242 -1.8165e-05
13:96084269 G A 0.033709 6.6396e-06
13:96085679 C A 0.053874 -8.7120e-06
13:96087296 C T 0.654445 -9.9043e-06
13:96087558 C T 0.027250 3.3788e-05
13:96089046 T C 0.080637 2.3493e-05
13:96089581 C G 0.024761 1.2703e-05
13:96094781 C T 0.803218 1.0038e-05
13:96094794 A T 0.129652 1.5111e-05
13:96096804 C T 0.022643 5.9592e-06
13:96110456 G A 0.831178 -2.4223e-05
13:96113717 T C 0.055132 1.7123e-06
13:96120616 G T 0.088450 -3.3426e-05
13:96126058 T C 0.059922 4.4138e-06
13:96128857 A G 0.900263 -5.1259e-06
13:96128875 G A 0.203099 7.4656e-06
13:96130107 C T 0.060779 -9.1408e-06
13:96131262 C A 0.598440 -2.0780e-05
13:96132624 G A 0.928090 8.9476e-06
13:96132701 A C 1.249843 -5.7826e-06
13:96133164 A G 0.161053 -1.2269e-05
13:96135266 G A 0.993612 -2.4237e-05
13:96157116 C T 1.081375 1.8709e-05
13:96160707 C A 0.069057 -3.3784e-06
13:96162016 T G 0.073327 -7.2450e-06
13:96170495 C T 1.763576 -1.3392e-05
13:96180199 T C 0.504673 -3.1444e-05
13:96182760 T C 0.978003 -9.0437e-06
13:96190836 G A 0.158898 6.9290e-06
13:96192848 G A 0.134793 -3.0292e-06
13:96194143 A G 0.024826 3.8389e-06
13:96202741 A G 1.412439 3.1271e-05
13:96203493 G C 0.048638 -6.9382e-06
13:96215289 G A 0.732301 2.1892e-05
13:96221057 G A 0.068738 6.6188e-06
13:96225180 C A 0.053636 8.0708e-06
13:96225551 A T 0.130968 1.6562e-05
13:96234584 C G 0.022592 3.0508e-06
13:96239805 A G 0.682739 1.4052e-05
13:96255706 C T 0.411729 -5.9852e-05
13:96258386 T C 0.172303 1.7961e-06
13:96277926 A G 1.824916 1.5784e-05
13:96286302 A G 0.185838 6.7867e-06
13:96292984 C A 0.309530 4.0901e-05
13:96293631 A G 0.147600 1.4823e-05
13:96295631 A T 0.935410 2.9058e-06
13:96297339 A G 0.147596 1.4929e-05
13:96300872 T C 0.214862 -3.4405e-05
13:96303966 T A 0.765412 1.8943e-05
13:96315187 A C 0.082952 -5.3712e-06
13:96330739 A G 0.217534 -3.4826e-05
13:96348673 A G 0.133722 2.9462e-06
13:96351485 G T 0.207920 2.2858e-05
13:96354440 A T 0.074150 8.4235e-07
13:96354443 A G 0.900195 1.3422e-05
13:96362266 T C 1.909425 4.4165e-05
13:96363805 C T 0.085771 3.9727e-05
13:96399477 G A 0.060388 -1.1206e-05
13:96403497 G A 0.976602 1.4447e-05
13:96406237 A G 0.080637 -1.4395e-05
13:96407021 C T 0.030388 -9.6261e-06
13:96414847 C T 0.037942 1.1671e-06
13:96415816 G A 0.035576 6.7023e-06
13:96422818 T C 0.361558 -3.3781e-05
13:96444210 T C 0.972645 9.1062e-06
13:96456716 C T 1.962112 3.9642e-05
13:96468781 G A 0.063213 1.6469e-05
13:96480538 C T 0.878344 9.1429e-07
13:96494764 C T 0.226578 -3.3711e-05
13:96495187 C A 0.079960 -3.0440e-06
13:96503660 T C 0.032971 -1.1369e-05
13:96511850 G A 0.029949 -3.2846e-05
13:96511868 A T 0.070444 2.3901e-05
13:96514305 T C 1.764963 3.5757e-05
13:96520836 T C 0.765650 -1.5138e-06
13:96529772 C T 0.038659 1.5074e-05
13:96537093 C T 0.105847 6.7295e-06
13:96551952 A C 0.056304 -1.3880e-05
13:96555149 T C 0.314966 4.5404e-05
13:96579462 C T 0.835585 -7.9822e-06
13:96594212 A C 0.817039 4.0839e-05
13:96636352 C T 0.111555 9.6013e-06
13:96636407 C T 0.048539 2.1110e-06
13:96638636 C A 1.757100 2.6246e-05
13:96638651 T C 0.312277 5.1060e-05
13:96654825 T C 0.308462 5.6511e-05
13:96655309 C T 0.026454 -1.7456e-05
13:96671578 T C 1.781408 2.8484e-05
13:96677912 T G 0.067459 -8.4488e-06
13:96691828 C T 0.248833 2.0836e-06
13:96707990 G A 0.063138 1.6670e-05
13:96710538 A C 0.772022 -9.4576e-06
13:96715298 T C 0.040288 6.9051e-06
13:96717912 G A 0.029653 -7.6519e-06
13:96723179 C G 0.023272 -2.0882e-06
13:96738266 A C 0.036320 -2.2382e-05
13:96739784 A G 1.715962 2.2958e-05
13:96741468 A G 0.071325 7.2362e-06
13:96744951 A G 0.025757 -8.4774e-06
13:96758317 C T 0.058620 2.0130e-05
13:96767201 C T 0.029527 -2.3743e-06
13:96779445 A G 0.130526 -6.4629e-05
13:96791689 C T 1.780256 2.4315e-05
13:96792982 A G 0.056573 -5.7289e-06
13:96799656 A G 1.716958 1.7525e-05
13:96809020 G A 0.054163 1.7832e-05
13:96823397 T G 0.084890 -1.7509e-05
13:96834502 G A 1.873873 1.7472e-05
13:96840895 A G 0.071359 -1.7064e-06
13:96848159 C T 0.551149 4.0545e-06
13:96850601 A G 1.080746 -2.1571e-05
13:96861514 A G 0.081521 2.7263e-05
13:96875362 C T 0.250567 -3.3897e-06
13:96912326 A G 0.064875 -8.8782e-06
13:96922210 G A 0.026665 -9.0844e-07
13:96926996 T C 0.823536 -1.6338e-05
13:96928031 C A 0.924269 1.9836e-05
13:96930272 G A 0.038394 -1.0417e-05
13:96930348 C T 0.033730 -1.4309e-05
13:96946275 A G 0.036286 -1.6781e-05
13:96951433 T G 0.233663 -1.4548e-05
13:96961392 A G 0.050657 7.7845e-06
13:96985659 G C 0.888826 -1.6065e-05
13:96991847 G A 0.624711 3.9859e-05
13:96993818 T C 0.047873 5.1333e-06
13:97029960 A G 0.072015 1.7504e-05
13:97030049 G A 0.037789 -8.5101e-06
13:97031280 T C 0.099312 -6.4069e-06
13:97045612 T C 1.739325 2.6155e-05
13:97053554 T C 0.033492 4.7258e-06
13:97056236 A G 1.816505 9.1056e-06
13:97058146 G A 0.895496 -2.2861e-05
13:97058337 C T 0.896805 3.2737e-05
13:97059863 G A 0.117199 -1.7757e-06
13:97076830 A G 1.160934 -1.5894e-05
13:97077566 A G 0.080052 -2.9381e-07
13:97078552 T C 0.814747 -1.2730e-05
13:97081488 A G 0.610255 1.0285e-05
13:97087892 T G 0.723907 -4.4823e-06
13:97100931 A G 0.951213 1.3152e-05
13:97102837 C T 1.072076 -2.4305e-06
13:97104537 A T 0.127378 -1.6891e-05
13:97106739 A G 1.890801 3.1990e-05
13:97110947 A G 1.574165 1.4974e-05
13:97112165 A G 0.315993 2.0575e-06
13:97125395 A G 1.273665 -1.2973e-05
13:97156002 G A 0.059177 1.5402e-06
13:97159722 A G 0.078230 1.0620e-05
13:97166483 G A 0.078842 -6.3531e-06
13:97167152 A C 0.934727 2.1372e-05
13:97171602 G A 0.024397 5.1274e-06
13:97179693 T C 0.034025 -7.9534e-06
13:97182312 G A 0.050729 -4.7612e-06
13:97185675 A G 1.804925 -2.5880e-05
13:97185981 C A 0.149983 -3.5831e-05
13:97190605 C T 0.032781 3.0533e-05
13:97201682 T G 0.031931 1.7388e-06
13:97219239 G A 0.213587 -1.8258e-05
13:97234807 A G 0.035402 1.9528e-05
13:97253277 C T 0.207410 -1.1903e-05
13:97263142 G C 0.098510 -8.3634e-06
13:97282672 A G 0.185029 -1.1903e-05
13:97283600 A G 0.047958 5.2286e-06
13:97285430 T C 0.042773 -5.4211e-07
13:97288935 C A 0.550482 -9.9086e-06
13:97293447 T C 0.078237 -1.7131e-05
13:97298118 G A 0.065756 1.0788e-05
13:97298287 G A 0.053408 -1.8606e-05
13:97303709 G T 0.697171 -1.2204e-06
13:97310883 A G 0.201749 -1.2486e-05
13:97321454 C T 0.053585 1.8032e-05
13:97333560 C G 0.125586 8.1612e-06
13:97335880 A G 0.136027 -5.2956e-06
13:97337885 C A 0.022762 -1.6143e-05
13:97354244 G T 0.428401 -2.4048e-05
13:97354370 A G 0.066864 1.1094e-05
13:97360639 T C 0.037578 -1.2185e-05
13:97369068 T C 0.028378 -3.4025e-06
13:97380616 C T 0.084931 1.2627e-05
13:97391290 T C 0.021813 -1.2326e-05
13:97391760 T C 0.872160 5.8216e-06
13:97391907 C T 0.136979 6.3884e-07
13:97406788 G A 0.170185 2.0886e-05
13:97422470 G A 0.137785 7.9021e-06
13:97423170 A G 0.248394 1.0143e-06
13:97432864 G A 0.682028 4.5888e-05
13:97443208 G A 0.024975 -1.9149e-05
13:97454497 A G 0.063016 -1.1181e-05
13:97454987 A C 0.080987 -4.4906e-06
13:97456459 C T 0.029993 1.1501e-05
13:97459653 G A 0.171790 -2.8833e-05
13:97470137 A C 0.246528 9.9116e-06
13:97484830 G A 0.116036 -3.0706e-05
13:97489905 T C 0.537998 2.0129e-05
13:97490359 A G 0.073440 1.3530e-05
13:97493870 A G 0.124896 2.0494e-05
13:97501205 T G 0.053551 3.6146e-05
13:97501814 T C 0.392931 3.4228e-05
13:97506979 C T 0.046455 -1.3392e-06
13:97508453 G A 0.306477 2.0531e-06
13:97510384 A G 0.101882 -4.2224e-05
13:97511937 T C 0.071498 1.6410e-05
13:97517119 A C 0.653194 -4.8493e-06
13:97518810 T G 0.340819 -1.6358e-05
13:97519306 T C 0.775530 -9.9908e-06
13:97519611 C T 0.945477 -2.3618e-06
13:97524828 C T 1.145261 -1.9731e-05
13:97525122 T C 0.935087 -1.4764e-05
13:97531201 G A 1.951967 1.4985e-06
13:97536630 T C 0.029844 -1.1153e-05
13:97545804 A C 0.040594 9.4710e-06
13:97556395 C T 0.183947 -3.2859e-06
13:97557480 C T 0.067293 2.3944e-05
13:97560478 G A 1.676153 -6.9395e-06
13:97563413 A G 0.700744 -1.0405e-05
13:97577805 A G 0.097629 -4.4556e-06
13:97578107 A G 0.020824 1.8785e-06
13:97578709 C T 0.728262 1.9100e-06
13:97583282 T C 0.058049 -6.8634e-06
13:97584304 A G 1.055322 -1.5432e-05
13:97587036 T C 0.046992 -1.7749e-06
13:97601646 T C 0.020392 -1.5059e-05
13:97607688 C T 1.073106 4.4664e-06
13:97609669 G A 0.060782 2.8635e-05
13:97620441 C A 0.048730 6.5926e-06
13:97621431 C T 1.930382 3.6887e-06
13:97623048 C A 0.047207 -1.7158e-05
13:97626491 C T 0.058953 -2.0413e-06
13:97629747 T C 0.158677 -7.2494e-06
13:97634008 T C 0.261344 3.4651e-06
13:97638626 G A 0.060595 5.4874e-06
13:97639827 G T 0.020868 -1.6428e-05
13:97641709 A G 0.956394 -2.0456e-06
13:97645968 T G 0.941292 -4.8809e-06
13:97647220 G A 0.110963 -1.6724e-05
13:97649919 G A 0.065579 -4.8495e-06
13:97664072 G A 0.052915 4.0193e-06
13:97664812 T C 1.155807 -1.0672e-05
13:97682942 A G 0.884603 -8.9548e-06
13:97683482 G A 0.062727 -5.8394e-06
13:97715542 G A 0.051779 -2.7477e-05
13:97719995 T G 0.200647 -5.7074e-07
13:97727971 A G 0.065766 1.4873e-05
13:97729358 C T 0.081671 -5.1354e-06
13:97731172 T C 0.902286 -2.1876e-05
13:97746103 G A 0.034063 -5.2277e-06
13:97769672 T C 0.270167 1.7159e-05
13:97773935 G A 1.800515 -6.7733e-06
13:97784563 G A 0.076459 -8.8824e-06
13:97801863 G A 0.033220 1.8994e-05
13:97815414 A G 0.027069 -1.5309e-05
13:97818514 T C 0.145910 1.2338e-05
13:97850861 A C 0.028834 -9.7050e-06
13:97851109 G T 0.089864 -1.8929e-05
13:97856011 G A 0.164487 -6.4583e-06
13:97862557 A C 1.305556 -2.7980e-05
13:97865063 C T 0.123431 -6.2381e-06
13:97867379 A G 0.039101 -3.8978e-06
13:97870762 G C 0.091258 3.8201e-06
13:97885144 C T 0.072811 1.4589e-05
13:97895181 A C 1.217429 -2.2900e-06
13:97907361 A G 0.074126 -8.9694e-06
13:97907994 C T 0.020205 -1.4185e-05
13:97909862 A G 0.067143 -5.5991e-06
13:97914505 G A 0.023088 -3.5048e-06
13:97915358 T C 1.291786 -5.4121e-07
13:97921585 T G 0.069683 -6.3350e-07
13:97927604 G A 0.045544 -9.1418e-06
13:97930890 G A 1.146454 1.2950e-05
13:97933639 C T 0.063264 2.4722e-05
13:97935379 A G 1.258329 3.0360e-05
13:97938717 T C 1.130200 4.3375e-05
13:97947760 C T 0.027501 3.4968e-06
13:97952472 T C 0.092394 1.7994e-05
13:97956754 G A 1.165327 6.6527e-06
13:97961779 T C 0.028072 9.1631e-06
13:97966268 C T 0.953256 6.2222e-06
13:97970886 C T 0.156378 3.0852e-05
13:97971997 G A 0.613899 -2.4256e-05
13:97978175 G A 0.080749 -2.1676e-05
13:97985769 G A 0.034542 1.2498e-05
13:97993412 A G 0.042284 1.9093e-05
13:97998071 G C 0.079467 -3.2116e-06
13:98013093 C T 0.051283 -1.1467e-05
13:98016416 A G 0.129465 2.8561e-05
13:98028018 G T 0.189635 1.8583e-06
13:98035692 C G 1.840729 -2.5957e-05
13:98036911 A G 0.090428 -4.6609e-06
13:98038846 A G 0.026498 1.5621e-05
13:98047241 C T 0.032706 9.9141e-06
13:98049567 A G 0.714150 -9.7547e-06
13:98053110 C T 0.091778 -1.9764e-05
13:98053846 A G 0.028066 1.7057e-05
13:98057841 G A 0.030126 8.5734e-06
13:98059087 T C 0.133096 -8.3160e-05
13:98064774 G A 0.112378 5.3492e-05
13:98065062 C T 0.042892 1.9270e-05
13:98067134 T C 0.064937 1.4740e-06
13:98070273 G T 0.128588 2.8404e-05
13:98074367 A G 0.042477 2.2622e-05
13:98077790 G T 0.767031 -2.1292e-05
13:98077896 T C 0.043538 -8.1196e-06
13:98094964 G A 0.086284 -4.2138e-05
13:98099764 G A 0.048573 -2.8710e-05
13:98116353 A G 0.029616 4.7798e-06
13:98122691 T C 0.074269 1.1606e-05
13:98136018 T G 0.061826 -9.6619e-06
13:98146593 G A 0.800740 -7.0625e-05
13:98148311 A G 0.030299 6.8769e-06
13:98149202 C T 0.031234 1.5099e-06
13:98151554 T C 0.045483 -1.1944e-05
13:98153481 C G 0.025835 -1.2602e-05
13:98184235 A G 0.023489 5.2959e-06
13:98193879 A G 1.945606 -1.5531e-05
13:98195113 T C 0.567128 9.6727e-06
13:98205979 A G 0.020008 8.6069e-06
13:98216613 T C 1.406330 -3.3701e-05
13:98218660 T C 0.031928 1.3746e-05
13:98218984 A G 0.024958 1.0627e-05
13:98225221 G A 1.421724 -2.6856e-05
13:98238436 C T 1.497486 -1.3474e-05
13:98244313 A C 1.348006 -5.7458e-05
13:98269568 G C 0.155402 1.3286e-05
13:98271469 C T 0.036602 -6.8075e-06
13:98272071 G A 0.124502 6.9515e-06
13:98273842 T G 0.197645 -2.0386e-08
13:98281637 T C 0.602132 4.8513e-06
13:98281745 T C 0.090381 -5.5854e-06
13:98283398 G T 1.678482 -1.4148e-05
13:98286317 G A 0.031877 6.2811e-06
13:98288618 T C 0.065144 -1.3684e-05
13:98291999 C A 0.026842 7.9716e-06
13:98302186 C A 0.031574 1.0573e-05
13:98306400 C T 0.075792 2.2885e-05
13:98307113 G T 0.026185 -6.0492e-06
13:98308641 A G 0.468683 4.2680e-06
13:98312891 G A 0.665923 -2.9782e-06
13:98313495 T C 0.131291 -5.3460e-06
13:98314332 C T 1.069411 -9.5316e-06
13:98314586 A G 0.031278 4.2755e-05
13:98317123 T G 0.183696 -1.1486e-05
13:98326041 A C 0.058457 -7.2256e-06
13:98326508 A G 0.023207 -1.5876e-05
13:98328559 C T 0.394373 1.1132e-06
13:98329887 G T 0.056471 -6.8461e-06
13:98332188 A C 0.073028 3.4965e-05
13:98334937 T C 1.245977 8.2888e-06
13:98339091 G A 0.568223 1.1326e-06
13:98345752 C T 0.032502 5.7268e-06
13:98347433 T C 0.023047 -6.6505e-07
13:98358326 T G 0.143993 -1.3312e-05
13:98359411 C T 0.236356 -8.6904e-06
13:98367702 C A 0.059317 -2.0412e-06
13:98374003 A C 0.163739 -7.7311e-06
13:98377373 G A 0.024139 6.2313e-06
13:98389240 G A 0.052269 -1.7049e-06
13:98390309 T C 0.254769 8.5744e-06
13:98396333 T C 0.664376 -1.4944e-06
13:98399746 C T 0.057100 -4.8237e-06
13:98400301 A G 0.040169 3.7371e-06
13:98414310 C A 0.332639 1.8426e-05
13:98419205 C T 0.816246 9.7387e-06
13:98426312 C T 1.544893 1.4763e-05
13:98431760 G C 1.569140 -1.3496e-05
13:98432321 A C 1.091550 -6.6406e-06
13:98437208 A G 0.733502 -8.4605e-06
13:98438009 A G 0.320457 -5.9460e-06
13:98440146 T C 0.283283 -1.7723e-05
13:98449471 A G 0.065090 3.9413e-06
13:98449766 C T 0.817885 2.0924e-06
13:98452452 A G 0.192331 9.5477e-07
13:98481194 G A 0.073018 9.5003e-06
13:98495165 A C 0.111113 1.4120e-05
13:98495468 C T 0.139828 -4.1767e-07
13:98496798 A G 0.052299 -2.1628e-05
13:98500490 A G 0.260515 -4.4099e-06
13:98501575 G A 0.058695 -5.3523e-06
13:98504670 G A 0.605185 8.1254e-06
13:98505436 C T 0.054428 -2.4107e-07
13:98505630 A G 0.199311 3.9744e-06
13:98505837 G A 1.613413 2.1673e-05
13:98508206 A G 0.043076 -5.4994e-06
13:98512298 T C 0.421187 1.5625e-05
13:98514884 G C 0.155273 -7.2473e-06
13:98518588 G A 1.582067 1.9283e-05
13:98521228 T C 0.046027 -1.3906e-05
13:98527439 T C 0.947728 -1.5290e-05
13:98538299 G T 0.393448 -3.4433e-06
13:98539555 A G 0.029283 -4.8785e-07
13:98540063 G T 1.965417 1.8263e-06
13:98540069 T C 0.066351 6.2287e-06
13:98545353 G A 0.347605 -6.3385e-06
13:98546526 A C 0.021844 -3.3286e-06
13:98551195 C T 0.057484 1.8398e-05
13:98553104 C T 0.602989 -7.5787e-06
13:98561061 G C 0.150313 -1.7729e-05
13:98561064 C T 0.021538 -1.3238e-05
13:98573138 G A 0.158694 -2.1452e-05
13:98576691 G A 0.611271 1.4789e-06
13:98581643 G C 0.029232 2.6349e-05
13:98583230 G C 0.086478 8.3903e-06
13:98583380 T C 0.569616 2.2165e-05
13:98593750 A G 0.077428 1.1095e-05
13:98599539 G A 0.157952 2.1282e-05
13:98613825 T C 0.067956 1.3681e-06
13:98618609 A C 0.082595 -1.5761e-05
13:98623149 G T 0.091618 -2.8897e-06
13:98630571 T C 0.160132 7.8959e-06
13:98632349 G A 1.130846 1.1761e-05
13:98641858 T A 0.103372 -1.1132e-06
13:98664186 G C 0.061119 1.9554e-05
13:98675951 G A 0.976099 3.9147e-06
13:98676381 G T 0.043596 7.9926e-06
13:98683320 T C 0.049719 5.1139e-06
13:98683838 A C 0.172442 -1.1693e-06
13:98686809 T C 0.123196 6.9632e-06
13:98687324 A G 0.063193 1.1887e-05
13:98692532 T C 0.068605 -6.4156e-07
13:98695967 A G 0.142201 2.6889e-05
13:98704735 C T 1.115944 -1.8406e-05
13:98711545 C T 0.218609 3.7100e-05
13:98712595 G A 0.056056 -6.1880e-05
13:98726199 A G 0.628947 -1.2835e-05
13:98727102 T C 1.340431 1.2138e-05
13:98737123 C T 0.071267 2.0632e-05
13:98740703 A G 1.041984 1.0007e-06
13:98742404 C A 0.097388 -4.0780e-05
13:98746497 A G 1.886837 -2.5888e-05
13:98749826 C T 0.858176 -1.1486e-06
13:98749827 A G 0.084237 -9.8355e-06
13:98749868 T C 0.062105 6.1317e-06
13:98749902 A G 0.412392 -3.6900e-05
13:98750316 G A 0.328001 2.3019e-06
13:98751962 G A 0.876090 -1.9732e-05
13:98755189 A G 0.131492 5.4293e-06
13:98755233 T C 0.192879 -2.0747e-05
13:98755494 G A 0.232633 -1.6314e-06
13:98755528 A G 0.423648 3.8543e-06
13:98757345 T C 0.239626 5.2538e-06
13:98764233 G T 0.301721 -1.0054e-05
13:98774904 C T 0.396763 -1.1929e-05
13:98778028 T G 0.112034 -1.6664e-05
13:98782402 T C 0.096626 7.1130e-06
13:98785900 A G 0.097245 -1.5389e-06
13:98786532 C T 0.951213 -1.3392e-05
13:98787760 C G 0.059857 -5.3338e-06
13:98789948 C T 0.058664 2.0931e-05
13:98790193 C T 1.867223 -1.1254e-05
13:98791936 G A 0.119847 -1.1002e-06
13:98792802 T C 0.810453 2.9938e-05
13:98800352 G A 1.395906 3.0887e-06
13:98803205 G A 0.363172 -7.6817e-06
13:98809338 T C 0.040380 -1.4292e-06
13:98809974 T C 0.170722 -3.5864e-06
13:98817699 C G 0.055509 6.3590e-06
13:98826946 T C 0.647867 2.3026e-05
13:98829176 C T 1.886585 1.8430e-06
13:98832895 T C 0.975324 -9.5316e-06
13:98833251 A G 0.069367 1.5171e-05
13:98834220 A G 0.261871 1.8307e-06
13:98843553 G C 0.554072 4.1136e-05
13:98844574 A G 0.116386 1.4653e-05
13:98845787 G A 1.548119 2.0954e-05
13:98858249 T C 0.178409 -1.1120e-05
13:98860236 A G 1.540443 -8.5774e-07
13:98862320 C T 1.181768 -1.7666e-05
13:98867917 G A 0.078458 1.5474e-05
13:98869907 A G 0.429564 5.7899e-06
13:98873820 A G 0.275981 9.2156e-07
13:98873922 A G 0.083017 -5.6857e-06
13:98874655 A G 1.027100 2.9538e-05
13:98886012 G A 0.713762 3.1639e-05
13:98888626 C T 0.035188 -7.1735e-06
13:98891056 T G 0.751133 -1.8313e-06
13:98893481 T C 0.051942 -1.4713e-05
13:98896776 T C 0.761686 -9.4760e-06
13:98897677 G A 0.750269 -5.8066e-06
13:98900654 C T 0.942594 8.3684e-06
13:98900950 G A 0.233153 3.6704e-05
13:98902556 G A 0.024275 -3.6377e-06
13:98903366 C T 0.036178 -4.7351e-06
13:98905328 C T 0.037422 5.0485e-06
13:98905895 C T 1.720630 -6.1543e-06
13:98905913 A G 1.370519 -7.0014e-06
13:98908127 A G 0.081018 -3.7954e-06
13:98908195 G A 1.709482 -1.1096e-06
13:98908602 A G 0.064872 -1.5459e-05
13:98914693 C T 0.291854 -1.2323e-05
13:98916143 T C 0.124569 1.0204e-05
13:98918193 A G 0.021069 4.7520e-06
13:98920453 C T 0.693336 -4.7252e-05
13:98922749 G A 0.137091 -9.8704e-06
13:98922816 G A 1.611686 -1.6470e-05
13:98930889 A G 0.058844 3.8353e-06
13:98930916 G T 0.056117 7.4410e-06
13:98932809 A G 0.041440 1.3325e-05
13:98933157 C G 1.109430 -1.4115e-06
13:98937421 G T 0.436857 1.4292e-05
13:98938021 C T 1.839107 -1.5083e-05
13:98939167 C T 1.531379 1.7623e-06
13:98939866 T C 0.073644 3.6868e-06
13:98942096 G A 0.112252 2.0905e-06
13:98942230 A G 1.289349 2.6722e-05
13:98944593 A G 0.088382 6.5106e-06
13:98948801 G A 0.735130 -1.4271e-05
13:98949433 C A 0.038013 -5.8649e-06
13:98951432 A C 1.943852 -1.0023e-05
13:98954148 C T 1.739665 1.7627e-05
13:98955389 T C 1.091765 1.2923e-05
13:98955624 A G 0.712062 6.5014e-06
13:98955814 T G 0.511908 -3.3324e-06
13:98958094 T C 0.128194 -1.2545e-05
13:98958520 T C 0.094134 4.3216e-05
13:98959552 T G 1.125202 -1.0209e-05
13:98960762 T C 0.500736 3.6996e-05
13:98960861 C A 1.660473 1.9500e-05
13:98962214 T C 0.161427 -1.2514e-05
13:98962748 C T 1.748162 1.7077e-05
13:98964034 G A 1.206964 2.2896e-05
13:98966317 G A 1.328498 6.3531e-06
13:98968711 A G 0.102379 -9.6877e-06
13:98973547 T C 0.020487 -1.2032e-06
13:98975148 C T 0.609265 4.0244e-05
13:98979260 T C 0.023989 -1.5334e-05
13:98983759 A G 0.057032 -3.1650e-05
13:98987454 A C 0.269674 -1.1321e-05
13:98990669 A G 0.041797 -1.0580e-06
13:98994030 G A 0.647806 1.5783e-05
13:98997765 A G 0.497380 2.0500e-05
13:98999998 A G 0.152332 2.3481e-06
13:99005369 A C 0.088878 -1.9837e-05
13:99005420 T C 1.591780 -1.9932e-05
13:99014526 A G 1.183757 -8.4349e-06
13:99015543 G T 0.116026 1.2036e-05
13:99024692 C T 0.064002 7.6623e-07
13:99030182 G A 0.044745 -1.0184e-06
13:99035774 T C 0.491733 -5.2048e-06
13:99035888 G A 1.743351 -1.4879e-05
13:99037870 C T 0.352290 1.3062e-05
13:99041094 T C 0.039516 -1.0926e-05
13:99041923 C T 0.057705 3.1798e-07
13:99051513 C T 1.067150 -9.1814e-07
13:99054035 C T 1.381290 -1.2584e-06
13:99055946 G C 1.205645 1.3742e-05
13:99056213 C T 0.045510 -1.2713e-05
13:99056572 T C 0.085152 -8.8297e-06
13:99058695 A G 0.159598 -5.5796e-06
13:99059677 T C 0.058956 1.9705e-05
13:99063471 A C 0.367507 9.9437e-06
13:99064244 C T 0.170443 -1.0507e-05
13:99065955 A C 0.233952 -8.0473e-06
13:99067637 G T 0.085733 -2.9630e-06
13:99081156 T C 0.193147 -4.0264e-06
13:99081976 T C 0.130393 4.1511e-06
13:99082213 G C 0.139879 2.1860e-06
13:99082865 A G 1.220224 4.7678e-06
13:99084496 T C 0.777247 1.7673e-06
13:99084514 A G 0.051939 1.1830e-05
13:99085522 T C 0.240344 -4.9547e-06
13:99085646 A G 0.648829 -8.4872e-06
13:99087463 A C 0.483258 1.4666e-06
13:99088317 C A 0.077343 -6.3996e-06
13:99088522 A G 0.097228 -2.3580e-05
13:99089432 T C 0.548164 -1.9346e-05
13:99091634 T C 0.663992 3.8897e-06
13:99093690 A G 0.070893 -9.5224e-07
13:99095057 C T 1.622555 1.0864e-05
13:99095119 G T 0.142565 -1.7374e-05
13:99096814 A G 0.042885 1.5689e-05
13:99098055 T C 1.681685 7.3767e-06
13:99104689 C T 0.440947 -1.4896e-05
13:99105892 C G 0.767476 -1.6750e-06
13:99109319 A C 1.008146 -8.2896e-06
13:99111209 C G 0.897543 -2.0657e-05
13:99111943 T C 0.052133 -4.2695e-06
13:99112394 T C 0.026791 -3.8189e-06
13:99112754 G T 1.777002 -1.1054e-05
13:99117566 A G 0.047050 3.8106e-05
13:99120272 T C 0.580336 6.8426e-06
13:99126303 C A 1.150490 2.6677e-06
13:99129172 A G 0.027858 7.0730e-07
13:99131294 T C 0.665927 -6.9387e-06
13:99145204 G A 0.035433 -1.4256e-05
13:99166960 T C 0.047081 -1.8248e-05
13:99167433 C G 0.195786 7.9827e-06
13:99168462 T C 0.089854 -1.4014e-05
13:99172277 G A 0.032608 3.7418e-06
13:99176862 A G 0.059867 -5.6566e-06
13:99190397 C A 0.450888 1.6318e-05
13:99191352 T C 0.210966 1.1658e-05
13:99191965 A G 0.157578 -2.4183e-06
13:99200102 A C 0.064637 -1.9405e-05
13:99206568 C G 0.087331 -5.7058e-06
13:99216379 A C 0.035586 8.6737e-06
13:99220614 A C 0.039424 -9.3833e-06
13:99225951 A G 0.056882 -1.5197e-05
13:99232558 A G 0.122315 -1.7526e-05
13:99234602 T C 0.337517 -3.4376e-06
13:99241019 T C 0.065130 -2.2192e-05
13:99241244 A G 0.478722 2.5553e-05
13:99246850 C T 0.062513 -3.7950e-07
13:99250525 A G 1.419915 1.3854e-05
13:99252931 C T 0.749657 7.1307e-06
13:99263260 T C 0.054424 -1.1916e-05
13:99265701 G A 0.137353 -1.0495e-05
13:99266781 A G 1.339904 -2.0186e-05
13:99270349 T C 0.030598 1.5510e-05
13:99272050 T C 0.234768 1.8182e-05
13:99273230 T C 0.079964 -4.7541e-06
13:99275314 T C 0.666511 -1.0565e-05
13:99281681 C T 0.061649 -1.1523e-05
13:99282707 T G 0.179052 2.1112e-06
13:99283410 T C 0.067065 9.1642e-06
13:99284236 A G 0.154117 -4.8033e-06
13:99284401 T G 0.066637 7.5890e-06
13:99286895 C A 0.086359 -4.2423e-06
13:99299645 A G 0.790693 9.2968e-06
13:99302894 A G 0.044976 1.6210e-05
13:99303797 G A 0.138879 1.9100e-05
13:99310353 T C 0.212588 9.0759e-06
13:99312259 G A 0.062618 4.5664e-06
13:99316455 C A 0.465799 1.0799e-07
13:99320462 C T 0.232599 1.5094e-05
13:99325050 C T 0.038119 -8.5410e-06
13:99331782 C T 0.105561 1.1427e-06
13:99335265 G A 0.156368 1.1490e-05
13:99338531 T C 0.048206 1.3914e-06
13:99339447 C A 0.045806 2.0008e-05
13:99340771 A G 0.073763 -2.6663e-05
13:99348816 G A 1.126796 4.2434e-06
13:99354931 T C 1.313776 -9.8586e-06
13:99356607 T G 0.049746 -1.5399e-06
13:99356612 G A 1.318138 -8.9017e-06
13:99358401 G C 0.038795 4.6894e-06
13:99360452 T C 0.163725 -4.6505e-06
13:99370485 C T 0.215542 1.4517e-05
13:99372111 C T 0.032356 -1.2580e-05
13:99372361 G A 0.048243 2.6245e-06
13:99374996 C T 1.464997 1.4866e-05
13:99375450 G C 0.066456 5.3471e-06
13:99375903 C T 1.075537 3.2762e-05
13:99377821 T C 0.032801 1.1161e-06
13:99380908 T C 0.020855 -1.2340e-06
13:99381562 G T 1.943468 3.5087e-07
13:99384038 A C 0.020851 -6.7008e-07
13:99384340 G T 0.737690 -3.5411e-05
13:99384598 A G 0.109325 5.4242e-06
13:99385319 G A 0.973896 -9.2536e-06
13:99385553 A G 0.132919 -2.7931e-06
13:99385990 G T 0.100451 1.2452e-05
13:99391609 A G 1.856864 -1.5269e-05
13:99392904 A G 0.668385 8.4027e-06
13:99394096 C T 0.032665 5.9948e-06
13:99394571 C T 0.399537 -9.1118e-06
13:99398883 A G 1.400989 4.6236e-05
13:99400283 T C 1.673399 6.5029e-05
13:99401195 T C 0.050294 -4.0245e-06
13:99408664 A G 0.020484 -7.0741e-06
13:99409808 C T 0.075891 -1.8766e-05
13:99411336 T C 0.079719 5.2855e-06
13:99414646 G A 0.043110 -3.8577e-06
13:99415628 T G 0.024642 -2.1233e-06
13:99416012 A G 0.098972 -2.9149e-05
13:99416030 C G 0.030915 -5.0158e-06
13:99417698 A G 1.065912 -3.1816e-05
13:99420288 C T 0.100655 -2.1505e-05
13:99421776 T C 0.046013 -7.9667e-06
13:99423153 G A 0.134388 -1.3559e-06
13:99423634 T C 0.151119 1.4066e-06
13:99426429 C T 1.030435 -2.7798e-05
13:99429660 T C 0.651290 -2.1036e-05
13:99431345 T C 0.874876 -1.9512e-05
13:99434592 G A 0.073025 -8.2726e-07
13:99436548 A G 0.081191 -1.2146e-05
13:99437563 T C 0.694835 -2.8264e-05
13:99439068 G A 0.051490 3.5045e-06
13:99439236 G A 0.029453 -1.1022e-05
13:99440592 T C 0.077179 -2.0045e-05
13:99441596 G A 0.037391 4.6562e-06
13:99441649 A G 0.071770 2.9366e-05
13:99444196 G T 0.794440 -6.9773e-06
13:99457063 C T 0.812979 1.4780e-05
13:99457413 A G 0.094464 1.1499e-06
13:99457431 G T 0.383860 -1.8626e-05
13:99463389 A G 0.833239 -3.3139e-06
13:99472096 C T 0.086587 -7.5961e-07
13:99472496 G A 0.083836 -1.8863e-05
13:99479139 C T 0.247391 1.9312e-05
13:99482979 G A 0.026923 1.6708e-05
13:99503533 C T 0.311046 -1.8089e-05
13:99518537 C A 0.444289 -1.7494e-06
13:99533334 C T 0.146736 2.9019e-05
13:99542810 T C 0.057267 -2.1954e-05
13:99549340 G T 0.023581 8.7794e-06
13:99551265 G A 0.225874 1.6420e-05
13:99552723 C A 0.248326 -1.8737e-05
13:99554548 T C 0.034858 8.7219e-06
13:99554621 A G 0.088076 4.4229e-06
13:99558569 T C 0.028783 -2.1661e-05
13:99564989 C G 0.053656 -6.6958e-06
13:99577552 T C 1.398197 -2.2750e-06
13:99578413 T G 0.439974 2.6092e-06
13:99592598 G A 0.031377 -8.8291e-06
13:99592980 G C 0.420272 -8.7706e-05
13:99593386 T C 0.027868 2.1677e-05
13:99607911 G A 0.743266 2.0227e-05
13:99616149 T C 0.619672 6.8640e-06
13:99623523 A G 0.107261 -3.6305e-06
13:99625092 G A 0.193338 1.0133e-05
13:99630739 A G 0.077978 1.3058e-05
13:99635611 A G 0.204999 2.0171e-05
13:99649118 T C 0.041372 -3.3166e-06
13:99666058 T C 0.401369 1.1233e-06
13:99668707 C T 0.042212 1.1367e-05
13:99678439 A G 0.055002 -4.7117e-06
13:99683144 C T 0.050144 -1.2106e-05
13:99704629 G A 1.960103 -5.5758e-06
13:99706903 G A 1.138448 -3.3851e-06
13:99717731 A G 0.428534 4.9775e-06
13:99724448 A G 0.066031 -1.7004e-05
13:99728964 T G 0.538423 2.6472e-06
13:99728987 G A 1.043797 3.8324e-06
13:99738005 A G 0.085193 -1.6246e-05
13:99738554 A G 0.210316 1.4601e-05
13:99747364 A G 0.075568 -9.0512e-06
13:99763001 G T 0.591933 -6.8653e-06
13:99763639 A G 0.033039 -1.1701e-05
13:99764149 A G 0.031904 7.4332e-07
13:99765126 C T 0.319053 1.8374e-05
13:99767577 C T 0.240109 -1.3924e-06
13:99767741 C T 0.097130 1.8217e-05
13:99771682 A G 1.952192 -1.1527e-05
13:99774724 G A 0.361418 -1.8777e-06
13:99776234 T G 0.231511 -8.3738e-06
13:99776772 G C 0.683606 1.5685e-05
13:99777520 T C 0.041420 -1.5298e-05
13:99783183 T C 0.148392 1.0854e-05
13:99783668 C T 1.592004 1.4083e-06
13:99788428 T G 0.044867 1.0160e-05
13:99793914 A G 1.445730 2.3839e-06
13:99847017 T C 0.698109 2.0089e-05
13:99849781 C T 0.083088 -1.3659e-05
13:99854441 G A 0.036959 -8.3968e-07
13:99877045 C A 0.069101 3.6791e-07
13:99881187 C G 0.020443 8.3394e-06
13:99890323 A G 1.422234 1.2034e-05
13:99907341 A G 0.414122 -2.6341e-06
13:99911752 C T 0.123444 1.3668e-07
13:99912986 G A 0.020620 1.0013e-05
13:99916437 A G 0.059922 5.3704e-06
13:99919905 A G 0.959716 -2.2731e-05
13:99948097 G A 0.134895 5.8263e-06
13:99948178 A C 0.711753 -5.0646e-06
13:99955398 G A 0.219955 -1.2105e-06
13:99967370 C A 0.020895 1.3829e-05
13:99968151 G A 0.483723 -1.5694e-06
13:99968512 G A 0.462294 7.3274e-06
13:99975380 A G 1.433875 1.7358e-05
13:99979452 G A 0.205234 -7.0478e-06
13:100019762 G A 0.022707 1.0730e-05
13:100022986 T C 0.045870 -2.1818e-06
13:100027812 A G 0.705331 1.7994e-05
13:100029932 T C 0.243159 -2.8293e-05
13:100035933 T C 0.132185 -2.3600e-05
13:100038233 G A 1.302625 1.4308e-05
13:100041738 C G 1.728164 1.9539e-05
13:100044118 T C 0.021759 -1.3511e-05
13:100047932 A G 0.078125 -1.4180e-05
13:100056531 G C 0.109056 2.2810e-05
13:100059098 G A 0.123611 7.0776e-06
13:100059315 T C 0.703209 -1.2457e-05
13:100059958 C T 0.312828 3.1805e-05
13:100063415 G A 0.909157 1.9152e-05
13:100063855 A G 0.194055 1.5651e-06
13:100064765 A G 0.474316 2.9339e-06
13:100070294 T C 0.025971 1.6888e-05
13:100073809 G C 0.044793 -1.1628e-05
13:100074624 G A 0.066378 1.0472e-06
13:100078915 G T 1.293969 1.2771e-05
13:100080579 A C 1.608643 -3.4021e-05
13:100081766 T C 1.502766 3.8280e-05
13:100083373 A G 0.196748 -2.5807e-05
13:100085133 C T 1.800699 1.6518e-05
13:100086424 T C 0.081096 -4.2019e-06
13:100087510 A C 0.277749 7.2692e-06
13:100092003 C T 0.181459 8.3659e-06
13:100100823 A C 0.304729 2.4928e-05
13:100105228 G A 0.262551 4.0742e-07
13:100106476 T C 0.045700 1.1038e-05
13:100106887 C T 0.256404 7.0124e-06
13:100108807 A G 1.968688 -3.2780e-06
13:100110910 C G 0.112041 1.6198e-05
13:100111887 C A 0.094974 1.5073e-06
13:100116569 C A 0.286513 -2.8393e-05
13:100117012 A G 0.196670 -4.7773e-05
13:100117239 G T 0.028538 -1.6120e-05
13:100120957 A G 0.032098 1.3674e-05
13:100124160 T G 0.401747 2.1157e-05
13:100160560 G A 1.811238 4.0654e-05
13:100183835 T G 0.093271 -1.6718e-05
13:100197070 C T 0.163967 -1.0169e-05
13:100200783 C T 0.022211 1.8446e-06
13:100201026 T C 1.243995 1.2219e-05
13:100206529 C T 0.083690 -2.6253e-05
13:100226814 G A 0.041882 1.1711e-05
13:100228840 A G 1.158884 5.6071e-06
13:100232160 A C 0.065518 -6.0227e-06
13:100234411 A G 0.074755 -1.5565e-05
13:100267192 G T 0.799353 1.7024e-05
13:100267241 G A 1.672471 2.1900e-05
13:100269858 C T 0.063692 -1.3187e-05
13:100272019 A G 0.493209 -2.0671e-05
13:100275606 G A 0.604162 6.2062e-06
13:100277143 T G 0.808947 5.6659e-06
13:100292507 T C 0.102362 2.1589e-05
13:100300559 T C 0.196367 1.4633e-05
13:100304678 G A 0.035287 -6.7591e-06
13:100309190 A G 0.049763 9.3743e-06
13:100310151 G A 0.030398 -1.7632e-07
13:100316915 T C 0.215392 3.7167e-06
13:100319589 C T 0.923871 -6.1511e-06
13:100327135 G A 0.693849 4.9290e-06
13:100332708 G A 0.169621 -1.5395e-06
13:100350314 A G 0.922759 -1.2066e-05
13:100353310 A G 0.859142 -3.4543e-06
13:100358796 C T 0.339248 7.8470e-06
13:100374060 C A 0.332237 -2.9700e-05
13:100374986 G A 0.092577 2.2862e-06
13:100375661 C T 0.594024 -1.6258e-05
13:100376936 G C 0.166129 -1.0685e-05
13:100384236 T C 0.047292 1.9116e-05
13:100386679 A G 0.169117 8.1857e-06
13:100388908 G A 0.767796 1.3605e-06
13:100389732 G A 0.138645 -6.8567e-06
13:100389873 C T 1.292946 -1.1066e-05
13:100390593 A G 0.420963 5.9373e-05
13:100398242 T C 0.729701 2.0109e-05
13:100400105 C G 0.867162 1.7504e-05
13:100401676 G A 0.154709 -3.3678e-05
13:100402073 T C 0.022303 -9.7437e-07
13:100402450 T C 1.760921 1.9368e-05
13:100405510 G T 0.072178 -1.1981e-05
13:100405973 C T 0.941985 1.1456e-05
13:100410904 T C 0.070659 2.5986e-05
13:100413797 G T 0.428089 -2.2809e-05
13:100421947 A G 0.238559 -6.3424e-06
13:100425097 T G 0.057926 2.0418e-05
13:100426040 A G 0.223589 -5.6399e-06
13:100426080 T C 0.046941 -4.3007e-06
13:100431065 T G 0.419208 -2.2373e-05
13:100445921 G A 0.020141 1.0583e-06
13:100446325 A G 0.247259 3.9541e-07
13:100448416 C A 0.863286 1.5362e-05
13:100451234 A T 0.095406 9.8582e-06
13:100453724 C T 0.057828 3.8122e-06
13:100456122 A G 1.298970 -4.4363e-06
13:100458674 C T 0.055166 -6.7274e-06
13:100458813 G A 0.054996 -3.2698e-06
13:100459079 T G 0.039846 -6.5362e-06
13:100459383 G A 0.022068 4.3501e-06
13:100462519 C G 0.197030 1.6028e-05
13:100463872 A G 0.026896 -1.4643e-05
13:100467523 A G 1.022653 -2.7414e-05
13:100469248 A G 0.549887 -2.1783e-05
13:100470872 A G 0.040988 -2.2328e-06
13:100473105 C T 0.050994 -7.2065e-06
13:100476828 T C 0.836108 -8.5853e-07
13:100477134 A C 0.748209 1.5144e-05
13:100477148 G A 0.321389 -5.5102e-06
13:100477205 T C 0.223579 -1.1191e-05
13:100477386 A G 0.835370 2.5455e-06
13:100478231 A G 1.421809 2.3799e-05
13:100481227 G A 0.139321 -1.7038e-05
13:100488738 G A 0.127164 -1.6866e-05
13:100493160 A G 1.099387 2.1466e-05
13:100493418 A G 0.132698 9.8681e-06
13:100497869 T C 0.070342 -3.6263e-06
13:100499373 G A 1.250754 3.8658e-05
13:100499574 A G 0.026369 -7.2360e-06
13:100502104 A G 0.066929 -8.1461e-06
13:100503666 T G 1.082014 1.0094e-05
13:100506064 A C 0.132661 3.9804e-05
13:100506832 A G 0.086002 -1.9519e-06
13:100509687 T C 0.500192 -6.5866e-06
13:100510372 C T 0.360051 6.4301e-07
13:100511247 A G 0.094784 -8.2468e-06
13:100511798 C A 0.100587 -9.5023e-07
13:100516716 T C 0.502065 1.8900e-05
13:100517028 A G 0.117923 1.8908e-05
13:100517409 A G 0.610608 8.7899e-06
13:100518580 G A 1.415149 1.3435e-05
13:100518634 T C 0.052602 2.6077e-05
13:100523386 C T 1.115818 -2.7198e-05
13:100527147 T C 0.484023 -8.1720e-06
13:100528397 T C 0.031353 7.6222e-06
13:100538804 C T 1.670829 -2.7910e-05
13:100544005 G A 0.090479 -1.9439e-06
13:100546789 T C 1.836003 -8.7538e-05
13:100550434 A G 1.163586 -1.5504e-04
13:100553817 A G 0.218636 2.1709e-05
13:100555038 C G 0.741192 5.8877e-05
13:100557047 G A 0.077611 -5.8877e-06
13:100558669 T C 1.515321 -4.6699e-05
13:100559150 A G 0.058644 -1.9672e-05
13:100561626 T G 0.167910 1.9584e-05
13:100563516 T C 0.041168 1.8687e-05
13:100563994 C T 1.829846 -1.5254e-05
13:100564636 T C 0.073467 1.1056e-05
13:100565998 T C 0.317305 -5.3449e-05
13:100568618 T C 1.110202 1.0794e-05
13:100570435 C T 0.280003 6.5030e-06
13:100571075 A G 0.047632 1.0776e-05
13:100575282 A G 0.074881 -1.0599e-05
13:100575762 C T 0.193171 2.2121e-06
13:100581539 T C 0.125970 8.7905e-06
13:100582500 A G 1.574087 -2.2854e-05
13:100582834 A G 0.071896 -2.0965e-06
13:100583621 T C 0.359256 2.3112e-06
13:100584120 T G 0.129336 -2.6806e-05
13:100586799 T G 0.046251 1.8746e-06
13:100587165 G A 0.190764 -1.4486e-06
13:100591943 G A 0.050256 1.7664e-05
13:100592795 A G 0.447114 -1.2551e-05
13:100594096 T G 0.675919 -2.5763e-05
13:100596675 A G 1.622467 -8.2269e-06
13:100603888 A G 0.431886 1.6868e-05
13:100606096 C T 1.600225 -5.0159e-06
13:100607297 T C 1.162699 -1.6041e-05
13:100607344 T G 0.045316 -1.5562e-05
13:100615365 A G 0.044116 7.2285e-06
13:100618823 A G 0.034515 6.1855e-06
13:100620080 C T 0.437986 -1.0158e-05
13:100623882 A G 0.060116 2.4310e-05
13:100625656 G A 0.034063 -1.1879e-06
13:100625951 A G 1.494732 -2.4444e-05
13:100626896 T C 0.619791 -2.7579e-05
13:100631240 G A 0.640414 -2.1985e-05
13:100635377 T C 0.230756 -1.7893e-05
13:100635606 A G 1.301421 -1.9803e-05
13:100635783 T C 0.394461 -2.2122e-05
13:100636368 C T 0.258366 1.4693e-05
13:100636688 G C 0.237998 -1.6171e-05
13:100642261 A G 0.086430 8.3723e-06
13:100650488 C T 1.713847 6.1939e-06
13:100661188 G C 0.031329 9.7969e-06
13:100669995 A G 0.645470 6.0238e-05
13:100681190 C T 0.251859 -1.9422e-05
13:100692490 A G 0.056117 1.4776e-05
13:100700495 T C 0.161866 -9.3515e-06
13:100709586 A C 0.119303 5.4857e-06
13:100709699 C T 1.785124 2.0056e-05
13:100720639 C T 0.040142 -9.4307e-06
13:100723564 C A 0.166357 2.9183e-06
13:100723812 C T 0.168594 -1.9806e-05
13:100726706 G A 1.513190 -5.4476e-06
13:100727590 C T 0.999065 -3.2837e-05
13:100729003 C A 0.030272 1.7123e-05
13:100743318 A G 0.215046 1.1489e-05
13:100780196 G A 0.498091 3.9665e-05
13:100781648 G A 0.203636 -1.6155e-05
13:100795208 A G 1.240347 -3.4684e-06
13:100830284 A G 0.071332 1.5972e-05
13:100847741 T C 1.514104 3.3603e-05
13:100859301 T C 0.046622 -7.4247e-06
13:100861262 T C 0.377068 6.1241e-06
13:100862964 A C 0.505982 3.1732e-05
13:100865182 C A 0.099200 1.6066e-05
13:100867545 T C 0.359932 -4.0494e-05
13:100879916 A C 0.082136 -1.5487e-07
13:100885906 G A 0.153012 1.5183e-05
13:100907538 A G 0.036378 6.3826e-06
13:100948906 G A 0.067112 -4.2183e-06
13:100950642 T C 0.089262 -7.6767e-06
13:100951856 G A 1.024217 5.4157e-06
13:100958697 T C 0.069690 5.2296e-06
13:100962156 G A 0.104922 1.9702e-05
13:100962169 G A 0.037806 2.7544e-05
13:100964255 A G 0.028912 -5.6302e-07
13:100964404 G A 0.169784 3.3510e-06
13:100976363 C T 0.169553 -1.9733e-05
13:100978151 T C 0.051868 1.0593e-05
13:100978292 G A 0.037048 -1.3813e-05
13:101002429 G A 0.033600 1.8386e-05
13:101013354 G A 0.157296 5.9654e-06
13:101015705 A C 0.256778 -3.5400e-06
13:101016517 C T 1.561838 -3.0324e-05
13:101022243 G C 0.078499 -3.6877e-05
13:101040056 T C 0.632948 -1.3727e-05
13:101065699 C G 0.478661 -3.7780e-05
13:101068346 C T 0.041825 1.3769e-05
13:101070070 A G 0.077261 1.5217e-05
13:101084588 C T 0.551142 -3.3594e-05
13:101085914 A C 0.225945 -2.4789e-05
13:101103825 T C 0.025716 7.3491e-07
13:101115086 G A 0.452873 -1.8960e-05
13:101116046 T C 0.112310 1.0541e-05
13:101122350 T C 0.127755 1.4652e-06
13:101126116 G A 0.511843 -5.0052e-06
13:101134343 G A 1.067684 -1.5262e-05
13:101143215 G T 0.066351 -6.1261e-06
13:101143704 T C 0.440151 -1.8933e-05
13:101149347 G T 0.045738 5.9029e-07
13:101157572 A G 0.038765 -9.4417e-06
13:101163501 G T 0.214138 2.2158e-05
13:101167939 T C 0.689413 -1.6006e-05
13:101176376 T C 0.951566 2.5387e-05
13:101178466 G A 0.876141 -2.1844e-05
13:101178719 A G 0.024309 5.0513e-06
13:101182535 T C 0.027624 -1.8932e-05
13:101185001 A G 0.501960 -1.4622e-05
13:101185402 T C 0.050294 8.7634e-06
13:101186056 C T 1.041838 5.7670e-05
13:101189023 G A 0.044752 -1.5770e-05
13:101191068 G A 1.956044 1.0475e-05
13:101192964 C T 0.027168 -1.2994e-05
13:101199253 A C 0.028926 -4.7965e-07
13:101204054 G A 0.219537 7.2520e-05
13:101214375 T C 1.023598 5.3397e-05
13:101224528 T C 0.035572 2.8137e-05
13:101230326 T C 0.052493 -2.6364e-06
13:101233773 G A 0.539773 1.5878e-05
13:101239143 T C 0.070696 -1.4630e-05
13:101246215 G A 0.946633 -5.5076e-05
13:101246414 A G 0.197655 3.3783e-05
13:101252945 A G 0.061132 4.3821e-05
13:101264623 T C 0.072542 3.1834e-06
13:101265985 T C 0.360517 -3.1227e-06
13:101273599 A C 0.800505 -5.2633e-06
13:101280535 C T 0.351888 1.3221e-05
13:101281015 T A 1.136907 4.2464e-06
13:101281575 G A 0.318438 6.3860e-06
13:101287340 T C 0.587510 2.1139e-05
13:101288688 C G 0.417879 -4.7213e-06
13:101302919 C T 0.267818 -2.9467e-05
13:101308654 A G 0.039996 6.5744e-06
13:101315898 A G 0.037299 -6.2053e-06
13:101321956 G C 1.261089 2.7295e-05
13:101333307 A G 0.031646 2.3557e-05
13:101335507 T C 0.453975 -3.9333e-06
13:101347995 A G 0.033903 -1.3773e-06
13:101349110 T C 0.024166 -1.0354e-05
13:101369725 T C 0.094811 1.2474e-05
13:101376965 A G 0.137513 -8.9349e-06
13:101382724 T C 1.788565 -8.6932e-05
13:101387516 C A 1.234683 -1.6381e-05
13:101389227 T C 0.060299 -3.3637e-05
13:101390757 C A 1.965448 -1.4953e-05
13:101392264 A C 1.855287 -1.6140e-05
13:101395935 G T 0.274094 -1.1205e-05
13:101397403 T C 0.092414 -6.4419e-06
13:101399090 C T 0.154835 -2.8000e-08
13:101402051 A G 0.050583 -1.2339e-05
13:101402224 T G 0.249680 1.5704e-05
13:101402225 T C 0.395223 1.0145e-05
13:101411721 A C 0.126167 -1.0051e-05
13:101416239 C T 0.024866 1.1850e-07
13:101417627 G T 0.386862 -1.4198e-06
13:101419594 C A 0.099870 -1.2687e-05
13:101420031 T C 0.084690 8.8396e-06
13:101428120 A G 0.028973 -2.4639e-06
13:101436042 C T 0.049858 -1.3119e-05
13:101436115 A G 1.814183 8.4214e-06
13:101441872 A C 0.040934 8.9264e-06
13:101443240 G A 0.052799 2.4735e-06
13:101453980 T C 0.604679 2.2182e-05
13:101461527 A C 0.337103 -4.5482e-06
13:101462398 T C 0.155158 -1.4300e-05
13:101475666 T C 0.050776 -1.3538e-05
13:101477664 C T 0.124434 6.0176e-07
13:101477717 T C 0.418413 3.2149e-05
13:101481087 A G 0.066208 2.2205e-06
13:101486713 A G 0.277810 3.1458e-05
13:101489067 T C 0.129043 5.5555e-06
13:101503528 C T 0.136044 -6.3761e-06
13:101504370 A G 0.043351 6.1621e-07
13:101508899 A G 0.035610 -1.2779e-05
13:101510128 G A 0.263381 1.8549e-05
13:101510191 A G 0.026498 7.8815e-06
13:101511770 G A 0.037911 1.1550e-05
13:101512217 T C 0.106829 -4.9469e-06
13:101521287 G A 1.952498 6.9527e-06
13:101522004 A G 0.024139 -1.3855e-05
13:101522612 G A 1.129618 -4.0183e-05
13:101522970 G A 1.169158 -3.7068e-05
13:101523953 T C 0.584028 3.3264e-05
13:101524245 T C 0.349233 -1.0740e-05
13:101524929 A G 0.379349 -1.2984e-05
13:101524972 G A 0.876144 -2.2685e-05
13:101525072 C T 0.289729 -1.3756e-05
13:101525115 T C 0.022707 -5.0776e-06
13:101525151 C T 0.073066 2.0905e-05
13:101526803 C T 1.297046 3.9697e-06
13:101529278 G A 0.060167 -3.1444e-06
13:101530445 G A 0.195109 1.5848e-05
13:101534489 G A 0.272696 -2.3110e-05
13:101535111 A C 0.536472 2.9246e-05
13:101535528 G A 0.086740 2.4571e-05
13:101539890 T C 0.737602 -1.7851e-05
13:101542442 A G 0.040944 -6.3164e-06
13:101546159 C T 0.071797 2.9008e-05
13:101548910 C T 0.467064 2.6903e-06
13:101550336 G C 1.617704 1.9202e-05
13:101550997 A G 0.113819 -2.2606e-05
13:101563379 G A 0.827537 -1.8237e-05
13:101564717 G T 0.183281 4.3394e-06
13:101572490 C T 0.586585 1.4995e-05
13:101572869 A G 0.172466 -6.7526e-06
13:101573696 G A 0.028807 -4.3295e-07
13:101576545 G C 0.058579 2.2651e-05
13:101576967 A G 1.382766 -1.1062e-05
13:101580519 C T 0.563425 -5.9735e-05
13:101580589 C T 0.645980 1.9342e-05
13:101583564 T C 0.083955 1.1843e-05
13:101584215 T G 0.032115 -3.1029e-06
13:101593818 A G 0.022616 -1.0671e-05
13:101596736 C T 1.951376 8.3926e-06
13:101599892 G A 0.174221 -1.2157e-05
13:101600415 G A 0.470433 -1.3396e-04
13:101600710 G T 0.153927 -3.7889e-06
13:101602162 A G 1.391408 -1.1783e-05
13:101602405 C T 0.025658 -7.4144e-06
13:101606651 T C 0.743851 5.7008e-05
13:101607430 A G 0.549969 3.1195e-05
13:101608356 G T 0.603234 -4.9951e-07
13:101612396 T C 0.407615 -2.8140e-05
13:101614644 C G 0.590114 4.1979e-05
13:101615476 T A 0.023241 1.6333e-05
13:101615538 T C 0.711474 -4.5186e-05
13:101625555 G A 0.038251 -7.2529e-06
13:101627314 T C 1.286897 -2.5349e-06
13:101643605 G A 0.038581 -1.2043e-05
13:101644160 G A 0.529597 1.9609e-05
13:101653425 T C 0.089130 1.8428e-05
13:101653616 G T 0.465993 -9.9372e-06
13:101654589 G T 0.256170 -1.6286e-05
13:101664183 G A 1.777529 -1.5239e-05
13:101672045 G A 1.697518 2.0448e-05
13:101675396 A G 0.691167 2.6627e-05
13:101676386 A G 0.093482 -6.9303e-06
13:101680198 C A 0.442592 -6.2084e-06
13:101688936 A C 0.212339 -2.1854e-05
13:101689923 T C 0.691371 -6.0744e-06
13:101699841 A G 0.049219 -1.6122e-05
13:101703881 T C 0.023476 -6.8088e-06
13:101706701 A G 1.223025 -3.0130e-06
13:101706740 A T 0.039475 -1.2245e-05
13:101708310 A G 0.464688 -4.9500e-06
13:101711696 G T 0.842500 8.7375e-06
13:101715768 G A 0.128027 -1.0465e-05
13:101716181 A G 0.031125 -2.0700e-06
13:101719300 T C 0.118123 -6.9706e-06
13:101720577 C T 0.025760 6.3200e-06
13:101727167 G T 0.035620 -4.3180e-06
13:101731721 T C 0.042086 -1.7507e-05
13:101735315 G A 0.038068 2.2621e-05
13:101740292 C A 0.474724 -7.9379e-06
13:101741139 C T 1.460992 -1.9872e-05
13:101745863 A C 0.728072 9.0862e-06
13:101748940 C T 1.431573 -1.1933e-05
13:101754161 C T 0.130339 -7.7483e-06
13:101754963 A G 0.292534 -1.3183e-05
13:101755275 G T 0.037976 1.5360e-08
13:101755285 C G 1.877810 1.9827e-06
13:101755312 T C 0.054928 -2.5187e-06
13:101755480 T G 1.077594 1.2516e-06
13:101755813 A C 1.469016 -8.3860e-06
13:101757011 C A 0.045313 2.6784e-06
13:101757036 T G 0.291858 7.7879e-06
13:101758117 T C 0.505802 -1.0694e-05
13:101758148 G A 0.372406 -7.7532e-06
13:101758198 T C 0.040900 -6.0888e-06
13:101759217 A C 1.007442 1.2576e-05
13:101759340 C T 0.156212 5.9634e-06
13:101759535 T C 0.703297 2.0946e-05
13:101761184 C A 0.170702 1.6564e-05
13:101761386 G A 0.327131 1.0127e-06
13:101762050 T C 0.574420 1.4507e-06
13:101763029 A G 0.059222 1.4571e-05
13:101766873 T C 1.256636 -2.5453e-05
13:101769546 C T 0.304933 -2.5627e-05
13:101775175 A C 0.045520 -1.0994e-06
13:101782678 A G 0.292868 3.6849e-05
13:101788451 A G 0.071060 3.7130e-06
13:101792251 G A 0.023557 -3.7198e-06
13:101792454 A G 0.028596 3.6604e-06
13:101792583 G C 0.024526 -2.0428e-06
13:101797840 G A 0.666902 -1.0305e-05
13:101802531 T G 1.456562 -2.5907e-05
13:101806563 C T 0.214937 4.9997e-05
13:101807537 A C 0.684224 -1.2418e-05
13:101813045 C T 0.191896 -5.6690e-06
13:101815042 C A 0.141926 -2.1655e-05
13:101824060 T C 0.060102 -1.0475e-05
13:101825408 C T 0.044538 1.6098e-05
13:101825575 T C 0.055230 -1.8407e-06
13:101825888 G T 0.064246 -2.1575e-06
13:101830169 T G 0.217568 1.2565e-05
13:101833450 T C 0.665573 1.9843e-06
13:101836752 T C 0.278615 -5.3227e-06
13:101840470 G T 0.141565 -5.3166e-06
13:101845554 T C 0.038489 -2.3516e-05
13:101848104 T G 0.756263 -1.2639e-05
13:101860700 G A 0.029755 -1.4510e-05
13:101867806 C T 0.368167 1.9558e-05
13:101870128 C T 0.043620 1.8637e-05
13:101872472 G C 0.225150 -1.3055e-05
13:101874790 T C 0.748876 -8.1816e-06
13:101886914 G T 0.901334 -6.2610e-06
13:101901855 C T 0.223328 -4.7830e-06
13:101902655 G A 1.152217 5.9305e-06
13:101907602 C A 0.368225 1.9857e-05
13:101918192 G T 0.046088 -2.9449e-06
13:101933617 G A 1.687383 1.1368e-05
13:101935287 T C 0.732019 3.2533e-06
13:101937481 A G 0.052031 -1.3242e-05
13:101947545 T C 0.020158 3.0297e-06
13:101948189 C T 1.047326 -2.0867e-05
13:101949653 T G 0.243342 -2.7136e-05
13:101951347 T C 0.656295 -3.9199e-06
13:101954112 C T 0.373804 1.9943e-05
13:101954256 G A 0.091197 -1.9737e-07
13:101962702 C T 0.045629 -1.2038e-05
13:101970028 T G 0.027063 -4.2944e-06
13:101973363 G A 0.954983 9.5169e-06
13:101977420 C A 0.031935 -8.5471e-06
13:101986087 C T 0.120089 -1.2342e-05
13:101997356 C T 0.772922 -8.8492e-06
13:102004748 C T 1.922491 2.8427e-06
13:102015042 A G 0.095623 -2.4722e-05
13:102026427 G A 0.476152 2.2334e-05
13:102028511 G T 0.104456 -6.3115e-06
13:102039668 T C 0.588010 3.5875e-05
13:102041072 G T 0.034563 1.4908e-05
13:102047829 A G 0.282056 -2.8664e-05
13:102051090 G A 1.095753 -1.0999e-05
13:102057929 C T 0.024995 3.4956e-06
13:102060171 C T 0.097170 2.9375e-06
13:102064247 T C 0.054747 -1.9963e-05
13:102066851 T C 0.141922 1.1001e-05
13:102076170 G A 0.087097 -1.4037e-05
13:102077300 C T 0.028293 5.5398e-06
13:102088387 A G 1.711647 2.2099e-05
13:102089265 A C 0.022942 -8.7809e-06
13:102090037 A G 0.071128 1.2617e-05
13:102098409 T C 0.034903 8.4386e-06
13:102103192 T C 0.036456 6.8923e-06
13:102103276 G A 0.185627 4.1410e-05
13:102113153 A G 0.086573 -1.0533e-05
13:102119656 C T 0.921984 3.0334e-05
13:102122905 C A 0.095980 -4.4224e-06
13:102123326 G A 0.083894 9.1851e-06
13:102124657 A G 0.107587 7.7542e-06
13:102125654 T C 0.295907 4.7053e-06
13:102126768 T G 0.246613 -6.7629e-05
13:102134325 A G 0.096898 -1.1419e-05
13:102136339 T G 1.663197 3.2338e-05
13:102137500 G A 0.163752 1.7557e-05
13:102140711 C T 0.064750 -2.0548e-05
13:102143024 A G 0.198271 -5.4586e-06
13:102145560 T C 1.260103 5.7393e-05
13:102149551 C T 0.313287 -7.1346e-05
13:102155537 G A 1.405861 1.4460e-05
13:102159561 G A 0.293955 8.6843e-06
13:102162080 T C 0.164075 7.1269e-05
13:102168227 G A 0.888418 2.2286e-05
13:102168636 G A 0.023370 -9.3938e-06
13:102176627 T G 0.054622 -1.7165e-05
13:102183928 A C 0.774374 -3.0580e-05
13:102186502 C T 0.079202 9.7842e-06
13:102187073 G A 0.075602 -1.0140e-05
13:102187299 C A 0.438295 -3.6640e-05
13:102187632 G A 0.073773 -3.5866e-05
13:102189386 A G 1.941727 2.6006e-05
13:102199457 A C 0.046210 -6.1896e-06
13:102206874 T C 0.618825 9.9912e-05
13:102209317 T G 0.375820 2.1416e-06
13:102210875 A G 0.026444 6.3334e-07
13:102212070 C A 1.075133 -6.7567e-06
13:102220193 T G 0.090449 6.5740e-05
13:102226665 T C 0.441511 -2.1715e-05
13:102227872 T C 0.351681 5.8805e-06
13:102229085 T C 0.055706 -2.9787e-06
13:102230217 C A 0.031306 -8.5884e-06
13:102237451 C T 0.589074 -4.3693e-05
13:102238916 G A 0.472120 3.0554e-05
13:102246199 T G 0.097633 -9.5998e-06
13:102247838 G A 0.073684 2.2192e-05
13:102264251 A G 1.367344 1.2533e-05
13:102268562 T G 1.556299 2.2590e-05
13:102274678 T C 0.032315 -4.3645e-06
13:102281844 C T 0.089966 7.0068e-06
13:102282948 G A 0.843700 1.1641e-05
13:102286302 C T 0.053921 3.2648e-06
13:102287361 A G 0.123451 -5.3711e-06
13:102298561 T C 0.142507 1.5054e-06
13:102299346 G A 1.039142 2.1194e-05
13:102300017 G T 1.656288 8.5516e-06
13:102300523 G A 0.084118 -4.6801e-06
13:102303126 G T 0.043535 4.1554e-06
13:102304531 A G 0.204635 -1.5055e-05
13:102305789 A G 0.350141 -2.9943e-05
13:102306959 C T 0.387750 -1.3617e-05
13:102307121 C T 0.299749 -1.2709e-05
13:102307243 C G 0.209147 1.7018e-05
13:102307271 G A 0.388885 -1.5410e-05
13:102307358 A G 0.953127 -2.0254e-05
13:102307691 G A 0.347118 2.5468e-05
13:102307851 C T 1.953256 4.8794e-06
13:102309536 A G 0.589720 2.2495e-05
13:102315962 C G 0.184920 -1.7750e-05
13:102319288 T G 0.082486 -2.2686e-06
13:102332071 G A 0.668694 -5.4850e-06
13:102334369 A C 0.461740 5.0898e-06
13:102335720 G A 0.074922 5.0696e-05
13:102335810 A G 0.035283 -4.9803e-06
13:102348516 G A 0.537832 -7.2532e-06
13:102351378 G A 0.498955 2.7131e-05
13:102363801 T G 0.138118 -2.5635e-05
13:102365110 G A 0.045660 1.3462e-05
13:102366742 T C 0.428898 -1.9863e-06
13:102366825 G A 0.249632 -2.2661e-06
13:102371358 C T 0.110722 1.0262e-05
13:102381301 G T 0.806469 1.2226e-05
13:102388166 G C 0.109284 4.5668e-06
13:102391917 A G 0.378142 -2.1425e-05
13:102406360 G A 0.116060 -2.1986e-05
13:102406418 A G 0.140178 -3.3537e-06
13:102415737 A G 0.032716 1.6645e-05
13:102426957 C T 0.083965 2.2925e-06
13:102430606 T C 1.085604 9.6020e-06
13:102437533 C T 0.093604 1.5897e-05
13:102438831 A G 0.079430 1.2433e-05
13:102440934 G C 1.912397 -5.3223e-06
13:102443193 C A 0.062509 -1.4622e-05
13:102443923 T C 0.710831 -1.9612e-05
13:102447018 C T 0.036776 4.8409e-06
13:102450567 T C 0.093380 1.3620e-05
13:102452426 C T 0.026998 4.9924e-06
13:102456726 C A 0.020511 -8.0956e-06
13:102458159 A C 1.219078 3.2186e-06
13:102460160 G T 0.075666 -2.8783e-06
13:102460341 A G 1.845736 -1.3982e-05
13:102461917 C A 0.057627 -8.0713e-06
13:102463325 T C 0.309918 2.0518e-05
13:102463398 A G 1.514896 -2.7641e-05
13:102474737 C T 1.328610 1.3868e-05
13:102478726 T C 0.173605 6.1330e-06
13:102482026 T C 1.083547 1.8158e-05
13:102482322 C T 0.054554 -1.0743e-05
13:102489763 T A 0.099139 1.1110e-05
13:102489893 A G 0.051915 -1.2335e-05
13:102492232 A G 0.901021 1.9758e-05
13:102497110 A G 0.022078 -1.5298e-05
13:102497454 A G 0.087137 -2.3772e-05
13:102499539 G T 1.050664 -1.6570e-05
13:102506447 A G 0.728123 -1.5765e-05
13:102509316 T G 0.493695 -2.6992e-05
13:102511355 C T 0.379519 -2.9143e-05
13:102517317 A G 0.622671 1.7048e-05
13:102529512 A G 0.899035 1.5427e-05
13:102551035 G A 0.501426 2.6189e-05
13:102551395 A G 0.050987 2.1610e-06
13:102563902 G A 0.023258 1.5119e-05
13:102568303 A G 0.066939 -1.8443e-05
13:102568610 A G 0.088586 -3.3283e-05
13:102571146 T G 0.049430 1.1262e-07
13:102578026 G A 0.589403 1.9153e-05
13:102588360 G A 0.104514 -2.1368e-06
13:102592075 A G 0.763553 1.0226e-05
13:102592550 G A 0.216062 9.4278e-06
13:102605685 T C 0.056519 2.3442e-05
13:102606249 C G 0.067571 8.4295e-06
13:102607422 G T 0.185800 6.6529e-06
13:102615221 T C 0.038455 -2.3320e-05
13:102615673 C A 0.321977 2.3958e-05
13:102625296 C A 0.652963 1.1536e-05
13:102625342 C T 0.679322 1.2953e-05
13:102627889 G T 0.857894 -2.3689e-05
13:102628784 A G 0.038700 -1.4742e-05
13:102636213 C T 0.048359 1.6664e-06
13:102637976 T C 0.022905 3.0878e-06
13:102639371 T C 0.574376 3.5615e-05
13:102655920 C A 0.070886 -1.7896e-05
13:102658975 C T 0.099513 -2.2441e-05
13:102658995 C A 0.131546 1.5064e-06
13:102660728 C T 0.024506 1.0739e-05
13:102675490 A G 0.078492 6.4529e-06
13:102680126 A G 0.180711 -9.3742e-06
13:102680801 T C 1.490445 1.5502e-05
13:102697015 G T 0.744435 6.0381e-05
13:102702847 T C 0.044211 -1.8193e-05
13:102735642 G A 0.121931 4.6039e-06
13:102736098 A G 0.032631 -1.0284e-05
13:102741766 T C 1.302911 -3.5004e-07
13:102747469 T C 0.051507 1.0666e-05
13:102751718 C T 1.046482 -1.0704e-05
13:102755108 G A 1.909334 -1.8956e-05
13:102764358 C T 0.828336 7.0678e-07
13:102772678 A G 1.101988 7.7087e-06
13:102777010 T C 0.195248 2.5662e-05
13:102779944 A G 0.055387 -1.1126e-05
13:102787102 A G 0.111079 -8.8707e-06
13:102789746 G A 0.142058 -9.5914e-06
13:102794651 G A 0.021069 3.8656e-06
13:102795242 A C 0.203694 1.1186e-05
13:102812235 C T 0.022548 -1.8798e-05
13:102815925 C T 0.083819 3.1438e-06
13:102816313 A G 0.034600 -4.0100e-06
13:102819223 C T 0.417049 2.2923e-06
13:102820000 C G 0.232895 1.1640e-06
13:102836051 A G 0.133953 4.7243e-06
13:102836774 G T 0.371043 -1.6717e-05
13:102839271 A C 0.127065 -9.4724e-06
13:102845294 T C 0.367521 1.3227e-05
13:102845975 G C 1.513921 2.0111e-05
13:102846852 A G 0.137424 1.1690e-05
13:102847463 A G 0.223746 -5.9911e-07
13:102860188 G A 0.612424 4.9860e-05
13:102863327 G C 1.842112 4.1857e-06
13:102876021 C T 1.458969 3.4320e-05
13:102877633 C T 0.167856 -2.6436e-05
13:102895276 C T 0.069557 4.9237e-06
13:102898489 T C 0.086226 3.5672e-06
13:102907383 T C 0.153964 2.2109e-06
13:102911164 G C 0.141633 1.0083e-05
13:102917291 C T 0.079331 2.1132e-05
13:102917882 C T 0.034277 -2.7585e-05
13:102923425 G A 1.388573 3.0855e-05
13:102939797 G A 0.045520 -3.2514e-06
13:102940217 A G 0.108699 1.1038e-05
13:102966748 A G 0.059194 -1.1309e-05
13:102981975 C T 0.075119 -2.4506e-06
13:102992916 G A 0.461659 4.7975e-05
13:102996720 T G 0.085832 2.1072e-05
13:103002171 C T 0.055482 7.2679e-06
13:103002381 C T 0.085247 1.1811e-05
13:103003377 T C 1.300847 -4.0257e-06
13:103007429 T C 0.182315 9.4277e-06
13:103016073 T C 0.067000 -2.6945e-08
13:103018693 A G 0.051484 -3.6132e-06
13:103020547 G T 0.350002 2.7881e-05
13:103023623 T C 0.582529 -1.4077e-05
13:103033534 C G 0.023418 1.7470e-05
13:103034442 C T 0.020035 1.1686e-05
13:103044483 T C 0.043351 -1.1384e-05
13:103049968 G A 0.498655 4.3288e-05
13:103051569 C A 0.036266 -2.2069e-05
13:103051907 A G 0.045629 -1.0397e-05
13:103054280 C A 0.238793 9.5255e-06
13:103062637 G A 0.298892 7.6342e-07
13:103065062 G T 0.074983 1.7017e-05
13:103068369 G A 0.020348 -5.4894e-06
13:103071142 T G 1.268324 1.0206e-05
13:103075222 G A 1.653167 1.2230e-05
13:103075312 G A 0.060354 -1.2658e-05
13:103082120 A G 0.080515 -5.0874e-06
13:103097100 G A 0.892657 5.3470e-06
13:103104112 T C 0.069846 1.1674e-05
13:103122677 T C 0.073797 -8.8135e-06
13:103123677 A G 0.053051 3.2177e-06
13:103131872 G A 0.176781 -2.0445e-05
13:103132433 A G 0.230182 8.9869e-07
13:103140429 T C 0.043681 -6.9893e-06
13:103141372 T C 0.202109 1.8192e-06
13:103145014 C A 0.080637 -7.5853e-06
13:103146298 A C 0.048685 2.6867e-05
13:103149079 T C 1.283957 -8.3924e-09
13:103159647 G A 0.459887 2.5210e-05
13:103171215 A G 0.038751 -2.2413e-05
13:103180589 C A 0.144992 1.2256e-05
13:103181533 A G 0.155559 1.1724e-05
13:103183515 G A 0.644232 9.1978e-06
13:103187140 C T 0.712997 4.3687e-06
13:103189169 A G 0.021602 -2.3417e-05
13:103194007 C T 0.688093 1.7351e-05
13:103203070 A G 0.701621 -2.7204e-06
13:103203715 T G 0.167353 1.2731e-05
13:103215421 C A 0.022123 -1.0922e-05
13:103215520 A G 0.074718 -6.1742e-06
13:103219033 G T 0.659589 -5.0751e-06
13:103220546 G A 0.128316 1.2205e-06
13:103220838 G T 0.040369 -8.3098e-06
13:103222899 C T 0.158921 5.7815e-06
13:103223307 A G 0.073038 2.2570e-05
13:103225662 G T 0.083884 4.2154e-06
13:103229164 C T 0.855140 1.5880e-05
13:103232871 A G 0.094039 3.3460e-06
13:103235266 T C 1.153352 9.9795e-06
13:103238877 C G 0.057719 3.9003e-05
13:103248199 C T 0.174652 2.9914e-06
13:103255041 C A 0.160077 -4.2148e-06
13:103261443 A G 0.174832 -2.7242e-06
13:103268084 C T 0.366314 6.0846e-06
13:103271457 T C 0.200185 3.8261e-05
13:103273267 T C 1.084214 1.0533e-05
13:103288290 A G 0.048311 1.7890e-05
13:103322461 T C 1.403763 -2.3366e-06
13:103330256 G A 0.055849 6.8960e-05
13:103331985 C T 0.971683 -1.1889e-05
13:103333413 G C 0.123737 1.5636e-07
13:103335896 A C 1.169767 1.0211e-05
13:103340691 C T 0.183492 -1.1534e-05
13:103341043 A G 0.389864 2.9943e-05
13:103341585 T C 0.431662 -5.0515e-05
13:103341682 T C 0.364284 1.0958e-05
13:103342039 C T 1.472385 -6.0564e-06
13:103343308 C T 0.031017 8.0483e-06
13:103343428 G A 0.183842 -2.2907e-05
13:103344076 G A 0.370234 -3.3604e-05
13:103345386 T C 0.027695 8.7563e-06
13:103349375 T G 0.032302 1.6380e-05
13:103349486 T G 0.065678 2.1553e-06
13:103350564 C T 0.749963 1.7793e-05
13:103351676 C T 0.305780 1.4869e-05
13:103352683 C T 0.251498 -2.5238e-05
13:103363005 T C 0.234306 -3.3276e-05
13:103369780 A G 0.556823 4.6041e-06
13:103373434 T G 0.303696 1.0090e-05
13:103373517 C T 0.076571 2.3114e-05
13:103375189 G A 0.035623 -2.2147e-06
13:103375252 A G 0.053224 1.5932e-06
13:103375852 A G 0.964084 3.5136e-06
13:103384712 A G 0.052476 -6.2163e-06
13:103384824 A G 1.218840 4.7681e-06
13:103385534 T C 0.304039 9.4644e-06
13:103387196 A G 0.034342 -2.3972e-05
13:103388015 G C 0.074643 5.9844e-06
13:103388370 T C 0.248796 -8.1912e-06
13:103388880 C T 0.086736 3.2029e-06
13:103389885 G T 0.029578 -3.2910e-05
13:103390086 T C 0.025182 1.3803e-05
13:103392127 A T 0.239942 2.3885e-06
13:103392562 A C 0.046550 -4.0232e-05
13:103392709 T A 0.239691 2.8625e-06
13:103397387 G T 0.046506 -3.9479e-05
13:103397890 A G 0.237726 4.1514e-06
13:103400033 G A 0.239365 4.3270e-06
13:103400729 A G 1.629630 1.7213e-05
13:103404695 T C 0.023173 1.6136e-06
13:103406845 T C 1.628835 1.7533e-05
13:103409457 A G 0.079525 9.2573e-06
13:103410710 G A 0.614008 -5.6500e-06
13:103410914 T A 1.016945 2.2458e-05
13:103413043 C T 1.344637 2.7008e-05
13:103430929 C T 1.657196 1.3501e-05
13:103440747 T C 0.167091 6.2153e-06
13:103442251 A C 0.342032 -1.2198e-05
13:103447041 C A 0.067262 -2.3125e-05
13:103450973 C T 0.066650 -2.3168e-05
13:103457230 C T 0.049580 -3.7306e-06
13:103459861 G A 0.020858 1.4255e-05
13:103461855 A G 0.070387 -1.8626e-05
13:103468631 G T 0.049563 2.2089e-05
13:103476981 C T 0.088035 3.8676e-06
13:103479399 G A 0.082983 2.9946e-06
13:103479882 T C 0.416543 -1.7727e-05
13:103484918 T C 1.390374 -3.0489e-05
13:103499491 G C 0.360300 -2.6832e-05
13:103501438 G A 0.020324 -1.8090e-06
13:103503322 A G 1.205380 1.7554e-05
13:103504517 C T 1.206254 1.6540e-05
13:103513944 G A 0.075102 -9.7121e-06
13:103515085 C G 0.069632 -1.2801e-05
13:103516241 A G 0.085223 -4.7127e-05
13:103519251 T C 0.097034 1.9333e-05
13:103520251 C T 0.076268 1.6609e-05
13:103520565 G A 0.026961 -1.9800e-06
13:103527230 A G 0.336185 -8.4387e-06
13:103528002 C G 0.421779 -2.1412e-05
13:103528658 G A 0.254385 -7.5117e-06
13:103538789 T C 0.115478 1.2112e-05
13:103548761 G A 0.037806 8.5301e-06
13:103549587 A G 0.178331 -2.2333e-05
13:103555432 A G 0.026590 -7.4645e-06
13:103556301 A G 0.474806 1.4765e-05
13:103556647 A G 0.080515 -1.4335e-05
13:103557357 G A 0.342597 -1.4966e-05
13:103560141 T C 0.149392 -1.6096e-05
13:103560473 T G 1.278799 -2.3878e-05
13:103564469 G A 0.046207 -1.6156e-05
13:103564566 T C 0.285354 -1.8957e-05
13:103565095 G A 0.850571 -3.4882e-05
13:103568603 G T 0.047866 1.0456e-05
13:103575029 G A 0.306525 3.2921e-06
13:103576668 C T 1.119436 -1.8256e-05
13:103577244 A G 0.410090 5.2328e-05
13:103580421 G A 0.485199 6.3665e-07
13:103581614 T C 1.428299 2.8828e-05
13:103582416 C T 0.577150 6.4231e-06
13:103587653 A G 0.130390 -1.8610e-05
13:103593696 A T 0.027926 -4.5029e-06
13:103595882 G A 1.463416 -2.1371e-06
13:103602005 C T 0.214536 -8.9977e-06
13:103604832 T C 0.734460 1.5360e-05
13:103605324 C T 0.650437 1.3873e-05
13:103605428 G A 1.884501 2.1821e-05
13:103612742 T C 0.047659 -1.4259e-05
13:103613235 A G 0.038710 1.0569e-05
13:103622537 C A 0.775785 -1.5611e-05
13:103627868 T C 0.024751 -2.0933e-05
13:103629471 G A 0.066841 -2.4115e-05
13:103632845 G A 0.223756 -1.9899e-05
13:103647351 A G 0.036348 -1.4324e-05
13:103652990 T G 0.041277 1.9004e-05
13:103653075 C T 0.584266 -1.8360e-05
13:103656882 G A 0.100410 -3.0977e-05
13:103658646 T G 0.277429 -3.4360e-06
13:103667351 C T 0.235815 3.9314e-06
13:103669200 G A 0.410573 1.3174e-05
13:103673365 A G 0.026998 -7.2374e-06
13:103682572 C T 0.871694 7.9390e-06
13:103686762 G C 0.299881 2.7934e-06
13:103697728 A G 0.477641 5.4903e-06
13:103698110 C G 0.424101 -5.9799e-07
13:103698363 G A 1.124926 6.2326e-06
13:103701690 A G 0.021830 1.2929e-05
13:103702664 A G 0.389847 -2.3425e-05
13:103702962 C G 0.071134 -2.7503e-05
13:103703481 G A 0.546916 -9.9627e-07
13:103703579 C T 1.121877 4.6081e-06
13:103704000 C A 0.043593 -7.1036e-06
13:103704193 A G 0.029368 -2.0336e-06
13:103705044 C A 1.756498 3.1309e-05
13:103705132 T G 0.039084 2.6377e-05
13:103709130 C T 0.089198 3.0747e-06
13:103709260 A C 0.735535 9.3396e-06
13:103710635 T C 0.038309 2.7003e-05
13:103714143 G A 1.811422 4.3366e-05
13:103714254 A G 0.404174 2.6627e-06
13:103714530 G A 0.080518 2.2033e-07
13:103716769 T C 0.258329 -1.8823e-05
13:103718308 T C 0.087416 1.1912e-05
13:103719056 C T 0.296356 -2.4664e-06
13:103720259 G A 0.642311 1.1397e-06
13:103722682 A C 0.025645 5.7017e-06
13:103723722 A G 0.706895 1.3353e-05
13:103726862 C T 0.039288 1.4921e-05
13:103728343 C T 0.084683 -3.5353e-05
13:103735675 A G 0.084033 1.5469e-05
13:103735838 A G 0.760024 -9.7328e-06
13:103749909 C T 0.088372 -1.1322e-05
13:103753906 T C 1.973791 -5.5635e-06
13:103754836 C T 0.146009 2.1743e-05
13:103775734 T C 0.083738 8.0708e-06
13:103779398 A G 0.307684 1.7141e-05
13:103781910 T C 0.129897 -3.5805e-05
13:103784788 G T 1.745221 1.9751e-05
13:103785408 C A 0.045636 6.3772e-06
13:103791642 A G 0.041121 1.0610e-05
13:103808366 T C 0.115240 1.1831e-05
13:103811939 A G 0.037174 1.1810e-06
13:103813112 A G 0.064029 1.7802e-05
13:103817639 T C 0.475292 -1.0333e-05
13:103828420 T C 0.886004 4.0328e-05
13:103828605 T C 0.100849 -2.9598e-06
13:103828892 T C 0.845560 -3.3003e-05
13:103832760 A G 0.173595 3.9374e-05
13:103840521 A G 0.072804 3.0945e-06
13:103848812 T G 0.055070 -6.3515e-06
13:103850401 C G 0.141106 -5.5339e-05
13:103850776 G T 1.708112 -1.8484e-05
13:103852668 G C 0.230777 2.1797e-05
13:103855868 C T 1.167604 -2.2553e-05
13:103857979 C T 0.526238 -1.3507e-05
13:103863519 T A 0.025679 -3.1541e-06
13:103865045 A G 0.034335 -1.0181e-05
13:103865491 G T 1.318553 1.4052e-05
13:103866439 T C 0.096507 -3.8384e-06
13:103867104 T C 0.147042 1.8999e-05
13:103871770 C A 0.064189 4.9945e-05
13:103874858 T G 0.035940 2.1544e-05
13:103874890 G A 0.219479 1.7643e-05
13:103877495 A G 0.123584 -2.6285e-06
13:103877523 C T 0.030979 3.2505e-06
13:103879633 T C 0.158983 -1.6230e-05
13:103881964 A G 0.550758 -9.3028e-06
13:103883812 G C 0.149973 -2.2385e-05
13:103887725 C T 0.189037 4.4832e-05
13:103894358 G C 0.170345 -4.6949e-06
13:103896139 T C 1.103100 -3.2187e-05
13:103901222 C T 0.022245 2.4820e-05
13:103902493 T C 0.338789 4.2565e-05
13:103902603 C T 0.670625 -3.0160e-05
13:103902905 G A 0.192495 2.2042e-06
13:103905531 A G 0.023058 1.5600e-05
13:103908076 C T 0.391592 9.3558e-07
13:103915625 A G 0.041369 -6.1086e-06
13:103917051 A G 0.057688 2.2156e-05
13:103924094 A G 0.050586 -2.0980e-05
13:103928007 A T 0.378026 -2.9427e-05
13:103928684 T G 0.395243 1.5272e-06
13:103929435 A G 0.049484 -4.5328e-06
13:103931105 T C 0.390021 -3.1546e-05
13:103936853 G A 0.090326 -2.7777e-05
13:103955992 G C 0.108947 -7.2714e-06
13:103957035 G A 0.045326 1.0401e-05
13:103958870 G A 0.099258 -2.2518e-06
13:103960181 C T 0.746183 -1.7730e-05
13:103962849 A G 0.080154 1.8494e-06
13:103968332 G T 1.535387 9.9734e-06
13:103969491 A G 1.266257 -6.6308e-06
13:103973958 T G 0.144615 1.4064e-05
13:103979555 G T 0.032023 6.5592e-07
13:103985740 T G 0.469917 3.4339e-05
13:103993749 T C 0.044833 -1.0628e-05
13:103995665 A G 1.055893 -5.4201e-06
13:103996660 A G 0.036116 1.1728e-05
13:103997457 G A 0.189255 4.0542e-05
13:103999443 C T 0.589108 -9.6964e-06
13:104002288 G A 0.428915 -4.9914e-06
13:104003022 C T 1.935159 4.9145e-06
13:104005695 C T 0.036681 1.0657e-06
13:104011988 A C 0.342437 3.2353e-06
13:104018063 T C 0.188031 -7.7111e-06
13:104020082 T C 0.080841 -2.0508e-05
13:104022315 C T 0.076979 -4.7493e-06
13:104038402 A G 0.226030 1.3441e-05
13:104038700 T G 0.987162 -5.5885e-06
13:104042670 G A 0.054411 -7.0128e-06
13:104043975 C T 0.138975 7.5260e-06
13:104044275 T G 1.815043 -2.2466e-05
13:104049791 A G 0.047431 -6.1060e-06
13:104055889 A C 0.099030 6.2664e-06
13:104060087 C T 0.048325 -6.4249e-06
13:104061073 G A 0.147637 1.9683e-06
13:104066574 T C 0.044232 -6.3960e-07
13:104067148 G C 0.751667 1.1570e-06
13:104067272 G C 0.750079 1.9351e-05
13:104067637 G A 0.056423 -1.0381e-05
13:104073612 T C 0.699938 9.5782e-06
13:104075874 G A 0.077897 3.9893e-06
13:104081037 A G 0.353629 -8.4446e-06
13:104083330 A G 0.120276 -3.5356e-07
13:104085848 G A 0.290562 -1.3856e-05
13:104089121 A G 0.021256 -3.8055e-06
13:104090166 C T 0.303149 1.6543e-05
13:104090848 T G 0.242414 2.6860e-05
13:104090978 T C 1.795773 7.9042e-06
13:104096563 G A 0.113132 -1.1494e-05
13:104103877 C T 0.084968 -3.2177e-06
13:104104376 A G 0.216827 -7.6485e-06
13:104115790 T C 0.328321 -9.1235e-06
13:104119762 A G 0.047910 -8.8480e-06
13:104123461 C T 0.055302 8.3043e-06
13:104124649 G C 1.739907 -1.4525e-05
13:104124698 A G 0.065566 -1.2937e-06
13:104124750 T C 0.026624 -5.7811e-06
13:104125859 C T 1.846430 -2.9744e-05
13:104126453 C T 0.038663 -1.4777e-05
13:104135153 C A 0.115315 8.1202e-06
13:104137962 G A 0.038622 3.2500e-05
13:104139825 T G 1.565985 -2.1497e-05
13:104149978 C T 0.075469 -9.8894e-06
13:104152388 G A 0.058287 2.8970e-05
13:104161402 C T 0.105663 9.5104e-06
13:104161966 T G 0.179007 -1.2113e-06
13:104163344 G A 0.022163 4.2640e-05
13:104164546 G A 1.629800 -2.2403e-05
13:104171649 T C 0.097799 8.2985e-06
13:104177783 T G 0.126273 6.1763e-06
13:104182693 G T 0.037371 8.3569e-06
13:104183257 C T 0.058273 -5.5867e-06
13:104184838 T G 0.028885 -1.7206e-05
13:104188905 T C 0.033070 -2.3294e-05
13:104190403 G A 1.602109 -3.8084e-06
13:104198793 T G 1.577895 2.8299e-06
13:104200525 A G 0.094685 -1.4756e-05
13:104203461 G A 1.862929 2.2905e-05
13:104218742 G T 0.048257 1.4540e-05
13:104220186 G A 0.226683 1.2579e-05
13:104231035 T C 0.021735 -4.5158e-07
13:104247180 C T 0.181884 -2.6753e-05
13:104257596 T C 0.064056 2.7787e-05
13:104259452 A G 0.099540 7.6301e-06
13:104268943 G A 1.829652 9.1733e-06
13:104274533 G A 1.558407 -8.3362e-06
13:104275811 C A 0.223868 1.5717e-05
13:104287536 T C 1.759218 4.0965e-06
13:104290004 T C 0.057977 -2.8903e-05
13:104294249 T C 0.038574 -4.6388e-06
13:104311492 C T 1.860220 -2.1850e-06
13:104311644 T C 0.096494 -4.2394e-07
13:104320376 C T 0.036745 6.8578e-06
13:104331824 T C 1.902898 -1.0012e-06
13:104332836 G T 0.030524 1.4912e-05
13:104340128 T C 0.059466 -3.4634e-05
13:104345797 A G 0.082986 1.5537e-05
13:104353000 G A 0.060983 -1.0732e-05
13:104355011 T C 0.309003 -7.0493e-06
13:104355351 G A 0.049151 2.0216e-06
13:104362334 C T 1.819599 -1.9334e-05
13:104362814 A G 0.350889 -2.7021e-05
13:104371262 T G 0.325683 2.3437e-05
13:104372555 A G 0.085353 -1.1849e-05
13:104374778 C T 0.052364 -2.3581e-06
13:104374888 C A 0.162498 3.0238e-05
13:104378382 G A 0.737129 -2.0406e-05
13:104380687 T G 0.098146 -3.1109e-05
13:104381481 T C 0.027522 -2.2645e-05
13:104382328 G A 0.344375 1.9288e-05
13:104386898 G A 0.060248 -1.5938e-05
13:104387586 T C 0.083534 3.1530e-05
13:104389187 G A 1.184634 2.1487e-05
13:104389265 C T 0.066535 -1.3653e-05
13:104401195 T G 0.042749 7.2587e-06
13:104402695 G A 0.053061 -1.6047e-05
13:104403598 T C 1.853916 1.8750e-05
13:104406078 T C 1.918506 2.6988e-05
13:104408028 G A 0.436911 -5.9983e-06
13:104408698 G A 0.087379 4.4422e-05
13:104410571 A G 0.144418 1.2502e-05
13:104425007 C G 1.946956 1.3319e-06
13:104427435 G A 0.056468 -1.2742e-06
13:104432427 G A 0.259298 -2.7933e-05
13:104438593 C T 0.050793 -1.3392e-05
13:104442036 G A 0.696321 5.2783e-05
13:104445233 G A 0.150480 -6.9497e-06
13:104452966 A G 0.057046 3.2320e-05
13:104457719 C T 0.182727 -8.5169e-06
13:104462527 T G 0.022928 2.9042e-06
13:104464094 T C 0.219952 -2.2381e-05
13:104466614 G A 0.028970 -1.0919e-05
13:104467029 A G 0.075581 1.7233e-05
13:104485283 T G 0.024611 5.2776e-06
13:104487246 G C 0.081582 -2.1752e-06
13:104491972 G T 0.047326 2.3105e-06
13:104502041 T C 0.051613 -5.3437e-06
13:104503948 C G 0.176162 -1.2141e-05
13:104505850 G T 0.233201 -2.5414e-05
13:104509488 C G 0.054700 -5.5825e-07
13:104513604 T C 0.058497 -3.2349e-05
13:104516807 T G 0.644059 4.2461e-05
13:104517993 A G 0.082874 7.5318e-06
13:104519202 C G 0.162603 7.2718e-05
13:104521295 G A 0.250421 -4.2053e-05
13:104525353 T G 1.155137 1.1826e-05
13:104527315 C T 1.887677 1.4567e-06
13:104530956 C T 0.094287 1.9427e-06
13:104532475 A G 0.459095 5.7730e-05
13:104539503 A G 0.553195 5.2923e-05
13:104541701 C T 0.211275 4.2404e-05
13:104552749 T C 0.284732 9.6854e-06
13:104552999 C T 0.043671 1.7380e-05
13:104556680 T G 0.035872 1.9539e-06
13:104559984 A G 0.501858 5.1864e-05
13:104561827 C A 0.385081 2.1446e-05
13:104562936 T C 0.693101 6.9584e-06
13:104569092 C T 0.133579 2.1215e-06
13:104577019 G A 0.061880 -9.9865e-06
13:104588742 A G 0.354771 -3.8319e-06
13:104588913 A C 0.080270 5.1104e-06
13:104592951 A G 1.459537 -8.4294e-06
13:104594978 C A 0.272027 1.7382e-05
13:104601751 A C 0.195908 1.8998e-05
13:104610404 G A 0.257333 9.8287e-06
13:104612594 C T 0.708397 -1.8290e-05
13:104616303 G A 0.048560 2.2587e-06
13:104617550 T A 0.042654 -5.0205e-06
13:104619540 A G 0.460095 -8.1280e-07
13:104628868 T C 0.412874 4.6045e-05
13:104629672 G C 1.299076 9.4069e-06
13:104630813 A G 0.094073 2.8273e-05
13:104631482 G A 0.344378 -9.6594e-06
13:104638949 A G 0.117603 -3.4360e-06
13:104643542 T G 0.084962 -2.5467e-05
13:104654228 C T 0.033709 -2.0573e-06
13:104663966 T C 0.030779 1.6957e-05
13:104668464 G C 0.165269 1.4992e-05
13:104670152 A G 0.024336 -3.5814e-06
13:104677363 A T 0.043072 1.9180e-06
13:104694556 C T 0.303546 -1.6208e-06
13:104698718 C T 0.042273 1.3772e-05
13:104711957 C T 0.924330 3.3522e-06
13:104713852 G A 0.059813 2.9196e-05
13:104714384 C T 0.051603 6.2511e-06
13:104714446 C T 0.285092 1.0060e-05
13:104716869 C T 1.978680 8.6631e-06
13:104721534 G A 0.339061 -9.5754e-07
13:104739030 C T 0.322184 1.2614e-05
13:104748151 T G 0.943515 7.5477e-06
13:104750929 A G 0.267117 7.6993e-06
13:104752946 C T 0.867971 2.2704e-05
13:104756985 C A 0.520846 5.7037e-06
13:104774301 A G 0.788011 6.2077e-06
13:104777541 G A 0.042369 -1.3615e-05
13:104779538 A G 0.105554 4.4975e-06
13:104785591 G A 0.091190 -3.5525e-06
13:104788373 T C 0.091183 -4.7184e-06
13:104789490 C T 1.737068 -2.3879e-05
13:104790542 C T 0.252107 -2.0044e-05
13:104796384 A G 0.077162 -9.9378e-06
13:104799320 A G 0.032767 -5.2890e-06
13:104800492 C A 1.482142 -3.5327e-06
13:104801353 G A 0.027066 3.0393e-06
13:104803653 A G 0.797860 1.4897e-05
13:104812006 T C 0.039105 -2.7872e-05
13:104818367 T C 0.188741 -2.3016e-05
13:104819789 A G 1.919220 -1.5754e-05
13:104821054 T C 0.344813 1.7642e-05
13:104822908 C T 0.935451 5.1640e-06
13:104824743 T C 0.068625 -1.1807e-05
13:104827694 T G 1.402689 3.5818e-06
13:104831392 G A 0.226591 -2.0984e-05
13:104839649 A G 0.346612 1.8634e-05
13:104842257 A G 1.400254 2.1301e-05
13:104842511 A G 0.045830 -1.0098e-05
13:104844114 G A 0.101984 7.5490e-06
13:104847184 G A 0.251713 -2.9672e-05
13:104870473 C T 0.079903 2.2193e-05
13:104875231 A G 0.435589 -2.5172e-05
13:104875315 A G 0.024288 8.5182e-07
13:104878836 A C 0.034841 2.5276e-06
13:104888815 C T 0.131216 1.7518e-05
13:104889926 T C 0.046397 3.6334e-06
13:104905522 C G 0.030874 -1.5639e-06
13:104917789 A G 0.450694 -6.8395e-06
13:104919235 G A 0.232823 1.4937e-05
13:104935862 T C 0.039805 4.5133e-06
13:104942046 T C 0.075490 2.3285e-05
13:104946168 T C 1.098333 -9.1752e-07
13:104947361 A G 0.163888 -2.5430e-05
13:104949369 C A 0.658556 2.0858e-06
13:104950775 A G 0.034172 -8.9880e-08
13:104951670 T C 0.094117 -2.2023e-05
13:104952321 C T 0.137485 1.8265e-05
13:104956816 G A 0.075996 1.2232e-05
13:104957538 T C 1.234853 1.3171e-05
13:104959708 C T 0.534619 1.6541e-05
13:104963889 T C 0.076462 -6.6096e-06
13:104969762 G T 0.153135 -1.4289e-05
13:104977400 T C 0.095572 3.4866e-05
13:104979404 C A 0.047737 -9.5453e-06
13:104985815 C T 0.084445 2.2308e-05
13:104988235 A G 1.572085 3.5833e-06
13:104992193 G A 0.426277 1.6484e-05
13:104992510 C T 1.597352 3.6441e-06
13:105001266 C T 0.453084 2.0693e-06
13:105007875 T C 0.038364 6.9896e-06
13:105009351 G T 0.095124 3.2024e-06
13:105010494 G A 1.013674 -6.9245e-06
13:105019310 T C 0.112361 -4.6229e-06
13:105019361 A C 0.394747 1.0303e-05
13:105019939 A G 0.346126 8.8477e-07
13:105021295 C T 0.083425 -6.0221e-06
13:105021665 C T 0.056566 -3.5400e-05
13:105029600 T C 0.060721 -3.7903e-06
13:105031365 A G 0.949278 -1.1010e-05
13:105031795 C T 1.689634 -5.1441e-06
13:105032178 T C 1.611995 -6.3011e-06
13:105034094 G A 0.165106 6.5502e-06
13:105034335 G A 1.685931 3.0851e-06
13:105035722 T G 0.037745 -1.4244e-05
13:105039146 G A 0.131577 1.3416e-05
13:105043056 A G 0.028399 1.1286e-05
13:105043536 A G 0.034892 -5.9715e-06
13:105049441 A C 0.040145 -3.0940e-06
13:105058099 T G 0.105578 -6.2836e-06
13:105058516 G A 0.476495 -4.0604e-05
13:105067265 A C 0.022860 1.8327e-06
13:105069064 T C 0.478715 8.3146e-06
13:105069381 T G 0.118953 1.1462e-05
13:105070010 G A 0.774303 -4.9363e-05
13:105074943 T C 0.034134 -1.0773e-05
13:105078057 C T 0.049974 -4.6430e-06
13:105080628 A G 0.796939 -3.0445e-05
13:105088917 T C 0.036004 2.6544e-05
13:105094942 A G 1.508627 -8.9758e-06
13:105098768 C T 0.091608 1.1501e-05
13:105100912 A G 0.048254 -1.4570e-05
13:105102739 A G 0.031975 -2.5886e-05
13:105107413 G A 0.476111 -1.8823e-05
13:105118232 A C 0.414812 -9.4448e-06
13:105118320 A G 1.681569 1.0862e-05
13:105129350 A G 1.589237 3.9320e-05
13:105132684 T C 0.462770 3.5377e-05
13:105149453 A G 0.104776 9.0271e-06
13:105154029 A C 0.044582 -1.5938e-05
13:105158722 A G 1.202357 4.0591e-05
13:105161900 A G 0.137696 1.4199e-05
13:105176694 A C 0.909674 4.3172e-05
13:105178822 A G 0.347860 9.1416e-06
13:105187874 C T 0.121578 2.1428e-05
13:105191303 C T 0.074555 -7.0735e-06
13:105200190 A G 1.629858 2.4179e-05
13:105219213 G A 1.093923 9.3074e-06
13:105220252 C T 0.375582 3.4316e-05
13:105224671 T C 0.050736 5.0247e-05
13:105225558 C T 0.847542 1.3782e-05
13:105228335 C A 0.567821 -3.2244e-06
13:105233680 A G 1.412089 8.3842e-06
13:105243810 C A 1.495602 4.5588e-05
13:105247086 A G 0.583610 1.0503e-05
13:105251762 C A 0.068241 -7.1895e-06
13:105252693 G T 0.039737 1.9098e-05
13:105264633 A G 0.099282 -3.8354e-06
13:105269066 T C 0.466680 1.7485e-05
13:105276347 T C 0.211996 1.2063e-05
13:105277320 G A 1.082184 2.8562e-06
13:105278090 A G 0.244267 -4.9533e-05
13:105278468 G A 0.095535 -8.1999e-06
13:105279219 T C 1.457086 6.2371e-06
13:105287228 C T 0.105459 2.9674e-05
13:105294035 T C 0.084367 -3.1925e-06
13:105302943 C T 0.560104 -1.9526e-06
13:105302991 T C 0.034444 5.6137e-06
13:105303820 T G 1.205352 1.6561e-05
13:105311484 A C 1.325887 6.1880e-06
13:105312845 C T 0.219833 2.2098e-05
13:105314019 T C 0.103049 5.8677e-06
13:105319175 T C 1.324098 1.2016e-05
13:105322643 G A 0.105041 2.9777e-05
13:105324204 G A 0.048410 -4.1660e-05
13:105330451 G A 0.186133 1.5395e-05
13:105330626 T G 0.158269 -1.1556e-05
13:105332456 T G 1.500195 -2.0402e-05
13:105335513 G T 0.547025 1.4977e-06
13:105343152 G A 0.123505 -1.1463e-05
13:105345603 G C 0.085026 2.7405e-06
13:105345716 C T 0.355951 -1.1587e-05
13:105348972 A G 1.894922 -2.7089e-05
13:105350042 C T 0.023476 -1.0020e-05
13:105351999 T C 0.182142 -2.3089e-05
13:105353752 T C 0.038976 1.6480e-05
13:105354576 A C 0.059490 -1.8032e-05
13:105356338 A G 1.562286 1.4347e-05
13:105357484 G A 1.676758 8.7014e-06
13:105359436 C T 0.138624 -7.2508e-07
13:105362239 T C 0.045881 1.8300e-05
13:105364795 G A 0.426059 2.5386e-06
13:105368893 T C 0.051256 -2.2472e-06
13:105370401 A G 0.070808 -1.0217e-06
13:105372279 C T 0.070621 -1.5567e-05
13:105376235 T C 0.092349 3.0200e-05
13:105378190 T C 0.058273 5.7223e-07
13:105381283 A C 1.927376 3.6047e-06
13:105381285 A G 0.086491 -6.1940e-06
13:105386089 G A 0.093988 -1.4691e-06
13:105389101 A G 1.774561 -1.4895e-05
13:105390255 T C 0.026927 -1.7482e-05
13:105390934 G A 1.694846 -5.2191e-06
13:105392589 G T 0.095664 -4.8083e-06
13:105393963 C T 0.087654 1.2298e-05
13:105394168 T C 0.023078 -6.0226e-06
13:105409052 T G 0.052405 -2.6622e-05
13:105411172 A G 1.846828 -1.6726e-05
13:105414525 T C 0.169784 -1.4549e-05
13:105426045 G T 0.789592 -2.2087e-05
13:105426578 T C 0.872813 5.0071e-06
13:105427147 T C 0.167496 -1.2909e-05
13:105429934 C T 0.309656 2.6288e-05
13:105434062 T C 0.051069 1.8575e-05
13:105437332 T G 0.459809 2.3114e-05
13:105445794 A C 1.126494 1.1045e-04
13:105449418 T G 0.059225 4.7150e-06
13:105451515 C T 1.755974 5.0166e-06
13:105457282 T C 0.462114 3.7217e-05
13:105458933 C T 0.732924 -2.7780e-05
13:105462984 G A 0.033791 1.1525e-05
13:105465817 A G 0.320396 -1.5104e-06
13:105466488 T G 0.550091 -3.2238e-05
13:105466684 A G 1.719321 2.2736e-05
13:105468123 T C 0.027188 1.5340e-05
13:105469953 G C 0.078590 3.4114e-05
13:105474461 A G 0.568729 4.4862e-05
13:105475530 G A 0.384625 4.1660e-05
13:105478259 C T 0.463688 -2.3868e-05
13:105482056 A G 1.964560 -1.5382e-06
13:105482912 T G 0.742467 -1.2180e-05
13:105486661 T C 1.599729 -2.0783e-05
13:105487265 C T 1.210809 -3.9621e-05
13:105490065 A G 0.483244 -3.3573e-06
13:105493920 T C 0.343603 -1.3186e-05
13:105495263 A C 0.253127 5.5134e-06
13:105502215 C T 1.340186 -1.3620e-06
13:105503372 A C 0.082775 2.2820e-05
13:105504919 T C 0.025186 -3.2855e-06
13:105505224 A G 0.266264 5.3504e-06
13:105506572 G A 0.756046 6.8139e-06
13:105506761 A G 0.071230 2.2409e-05
13:105514376 C T 0.127232 -1.8166e-05
13:105515048 A G 0.182366 -9.6833e-07
13:105516120 A G 0.021630 -1.3079e-05
13:105523811 C A 1.681345 -2.7399e-06
13:105526533 C T 0.062394 1.8405e-06
13:105526657 A G 0.060605 -2.1970e-05
13:105529324 A G 0.946028 -6.5897e-06
13:105529334 G T 0.108033 2.6879e-06
13:105544161 T G 0.094389 8.7372e-07
13:105544607 G A 0.272958 -1.0546e-05
13:105544868 T C 0.040278 -8.9747e-06
13:105551996 G T 1.975419 3.4232e-06
13:105564906 A G 0.574036 1.0593e-05
13:105565290 C T 0.860971 -1.0297e-05
13:105570635 T C 1.686183 -1.4327e-05
13:105581110 C T 0.061428 3.4684e-05
13:105589164 C T 0.469128 2.2915e-06
13:105593166 G A 0.647972 -1.4995e-05
13:105593424 C T 1.703692 -1.5600e-05
13:105595935 T C 0.021711 -3.8859e-06
13:105600277 T C 0.175536 2.1011e-05
13:105602400 G A 0.073409 1.2731e-06
13:105606166 C T 0.021531 -2.4226e-06
13:105613417 A G 0.128860 -1.3337e-05
13:105613463 T C 0.808243 -9.0919e-06
13:105614512 T G 0.110025 -4.2204e-06
13:105621109 T C 0.079872 1.9834e-05
13:105621672 C A 0.199318 8.1970e-06
13:105626612 C T 0.722914 3.5090e-06
13:105628137 A G 0.755957 8.4242e-06
13:105629115 T C 1.428860 -1.0068e-05
13:105630208 A G 0.101702 -2.0785e-05
13:105630713 G T 1.123937 -2.1651e-05
13:105636948 C G 0.192998 1.0390e-05
13:105637310 A C 0.046034 -7.6617e-06
13:105639095 C T 1.829604 -5.3837e-06
13:105639771 G A 0.206175 8.1282e-06
13:105641310 C T 0.036477 4.6298e-06
13:105648971 A G 0.053812 -1.1224e-05
13:105651976 A G 0.985275 -3.1389e-06
13:105653542 C A 0.053537 2.7037e-05
13:105663982 G A 1.621471 6.0717e-06
13:105665577 G A 0.401196 -1.0187e-05
13:105666683 C G 0.396399 2.6427e-05
13:105668681 A G 0.073253 8.3481e-06
13:105669794 A C 1.685581 4.0005e-05
13:105669912 G A 0.129584 -2.1169e-05
13:105675862 T C 1.504809 1.4749e-05
13:105677415 G T 1.841561 -2.4251e-05
13:105677596 A C 1.340319 1.1143e-05
13:105677858 G A 0.077482 -1.3819e-05
13:105680400 C T 1.112939 -2.0587e-06
13:105681490 C G 0.070570 -8.2489e-06
13:105682442 G T 1.780388 1.9200e-05
13:105686616 T C 0.045017 -7.7262e-07
13:105691617 G A 0.073137 -1.3086e-05
13:105695571 A G 0.038659 -1.9112e-05
13:105702193 C T 0.134239 -9.6111e-06
13:105703507 T C 0.066898 2.3734e-06
13:105705505 G A 0.040437 -2.4259e-06
13:105709170 T C 1.241279 2.1096e-05
13:105709550 A C 1.321984 1.1508e-05
13:105712140 T C 0.034427 -4.6668e-06
13:105718584 A G 0.020311 1.8121e-05
13:105719391 C T 0.561423 2.1940e-05
13:105728834 T C 1.661262 9.2926e-06
13:105739312 C G 0.082191 -1.3669e-05
13:105739866 A G 0.085166 8.5752e-06
13:105740613 C T 1.018468 1.2852e-05
13:105761148 G A 0.065793 1.0465e-05
13:105764807 A G 0.023534 -2.1498e-05
13:105778934 A G 0.045041 1.3570e-05
13:105783402 T C 0.214362 -5.2998e-06
13:105783707 C T 1.561304 9.0950e-06
13:105784100 G A 0.039904 8.2844e-06
13:105789520 T C 0.178276 -2.1492e-06
13:105794843 A G 0.039329 1.5354e-06
13:105798684 G A 1.493780 4.5862e-06
13:105803056 A G 0.124797 2.8605e-06
13:105807651 C T 0.563442 1.0473e-05
13:105814056 A G 0.044245 -1.1916e-05
13:105815603 A G 0.028008 1.1798e-05
13:105837080 C T 0.090085 -1.3993e-05
13:105839122 T C 0.076550 3.6941e-07
13:105860621 A C 0.969252 6.0256e-06
13:105865263 A C 0.401998 1.7413e-06
13:105873445 A G 0.065817 -1.3358e-06
13:105878358 T G 0.142364 -1.2810e-05
13:105883929 T C 0.409862 3.3116e-06
13:105884833 C T 0.065151 7.9992e-06
13:105888343 A G 1.266308 -1.9409e-05
13:105889659 A G 0.090959 -7.1263e-06
13:105890316 T C 0.051881 -6.3605e-06
13:105896896 C T 0.484233 -5.7342e-06
13:105904340 A G 0.928621 -1.9034e-05
13:105905650 A G 0.049542 1.8640e-05
13:105909261 T G 0.043015 1.2734e-05
13:105918333 G T 1.346343 1.3898e-05
13:105922150 C T 0.396453 3.8880e-06
13:105926369 A C 1.638677 2.3141e-05
13:105933701 C T 0.669252 3.1714e-05
13:105936017 T G 1.466731 4.5786e-05
13:105938732 G T 0.047768 1.7747e-05
13:105944382 T C 1.578806 4.1619e-05
13:105945817 T C 0.671424 6.2855e-05
13:105946343 T C 0.237576 3.7181e-06
13:105960318 C T 0.068935 5.6532e-05
13:105961476 G A 0.025403 2.2296e-05
13:105962196 G A 0.083622 -2.7459e-06
13:105963150 T C 0.616357 -1.2628e-05
13:105965546 G A 0.040893 -1.0710e-05
13:105974375 T C 0.637304 -4.5792e-06
13:105976153 C T 0.034916 3.0675e-05
13:105979010 G A 0.232963 1.2149e-06
13:105979837 T C 0.050161 -2.3184e-06
13:105980441 A G 0.115468 -1.0806e-05
13:105980800 G A 0.936794 -3.1425e-05
13:105985355 C T 0.300864 -8.9932e-06
13:105987441 A G 0.164245 2.8997e-06
13:105988962 A C 0.843982 1.9687e-05
13:105991070 G A 0.438689 -8.5060e-06
13:105991938 G T 0.490550 2.6354e-05
13:105992361 A G 0.294044 -2.6542e-06
13:105993576 T C 0.065093 1.3353e-05
13:105998444 T C 0.176750 1.4276e-05
13:105998762 C T 1.665974 1.2921e-05
13:106000462 A G 0.039914 1.0988e-05
13:106001654 A G 0.823243 2.7459e-05
13:106007555 G A 0.233102 1.1762e-05
13:106015128 G A 0.607388 3.3735e-05
13:106028739 C T 0.416662 1.1078e-05
13:106029554 C T 0.057307 2.0861e-05
13:106030898 T C 0.223916 1.0178e-05
13:106031003 C T 0.038007 -1.5146e-05
13:106033757 A G 0.075819 -3.6120e-06
13:106040985 C T 0.312957 -2.3742e-05
13:106043573 A G 0.094801 -2.1479e-05
13:106046335 T C 0.378356 -7.2948e-06
13:106046514 T C 0.539327 3.1125e-06
13:106056973 G A 0.107139 -2.4117e-06
13:106057134 A C 0.322381 -1.2514e-05
13:106059826 C T 0.064036 -3.7072e-06
13:106062179 T C 0.252627 -8.5132e-06
13:106062252 T G 0.299732 -3.7115e-06
13:106062530 C T 0.170484 1.6200e-05
13:106067173 G A 0.884260 -1.1308e-05
13:106067542 C A 0.059058 1.8268e-05
13:106068734 G A 0.053547 -1.9892e-05
13:106069209 A G 0.159095 1.8180e-05
13:106071215 T C 1.452765 1.3051e-05
13:106071315 C T 0.152139 1.2942e-05
13:106079830 C T 0.847620 -8.6584e-06
13:106084892 A C 0.030071 -2.7991e-06
13:106088103 G A 1.347227 -2.3967e-05
13:106090603 G A 0.063142 -9.2153e-06
13:106091849 G A 0.178372 1.7330e-05
13:106096812 G A 0.442222 -7.3200e-06
13:106097120 T A 0.043079 1.5964e-05
13:106097764 A G 0.316088 2.2903e-05
13:106098250 C T 1.453519 -7.6274e-05
13:106098389 C A 1.759344 -8.4719e-06
13:106098978 T G 0.336079 3.2866e-06
13:106099109 T C 0.952644 2.1587e-05
13:106101137 G T 0.043729 -2.8588e-05
13:106103031 A C 0.044762 5.0729e-06
13:106112452 C A 0.099924 -2.6822e-06
13:106115157 C G 0.121306 -1.8730e-05
13:106119446 A G 0.774796 4.6702e-06
13:106119599 T C 0.031115 -7.8488e-06
13:106126916 T G 0.068775 9.8435e-06
13:106129006 T C 0.043042 1.5528e-07
13:106129524 C G 0.697426 1.8980e-05
13:106129624 T G 0.718413 1.9370e-05
13:106131658 G T 0.101648 -4.6390e-06
13:106136097 A G 0.025737 -1.2914e-05
13:106138366 T C 0.677265 -3.0453e-05
13:106139435 A G 0.056896 -1.4025e-06
13:106140208 G A 0.052306 2.2751e-06
13:106140736 T C 0.039217 -4.2366e-06
13:106143936 T C 0.031061 2.1242e-06
13:106154231 T C 0.752697 -1.2598e-05
13:106154560 G A 0.403107 3.4980e-05
13:106155326 G A 1.379328 2.1395e-05
13:106156486 C T 0.805877 -1.3322e-05
13:106161105 G A 0.137247 -2.3839e-05
13:106169093 G A 0.244682 -1.8864e-05
13:106178669 A C 0.173711 9.9560e-06
13:106178872 G C 0.043433 1.1944e-05
13:106179206 G A 0.028531 -2.7520e-06
13:106183307 G A 0.703416 1.6450e-05
13:106187837 C T 0.067643 6.8366e-05
13:106188947 T C 0.118963 -1.2606e-05
13:106193991 G A 0.596142 -2.3593e-05
13:106194234 T C 0.950924 3.8962e-05
13:106195324 C T 0.034444 9.1264e-06
13:106196888 A G 0.059259 1.9276e-05
13:106199528 T G 1.622188 -7.9637e-06
13:106201873 G T 0.354792 4.7974e-06
13:106201922 G C 0.125865 -1.9130e-05
13:106204277 A C 0.032818 3.1234e-07
13:106205803 A G 0.039302 -2.7764e-05
13:106211789 T A 0.047445 -3.6976e-06
13:106216087 T C 0.066953 -3.4869e-06
13:106218891 T C 0.094597 -1.0030e-05
13:106219663 C T 0.271523 -1.4205e-05
13:106220966 A G 0.042525 -9.3635e-06
13:106230740 T C 0.048883 -5.0320e-05
13:106232532 C G 0.051167 1.2508e-05
13:106234302 T C 0.029776 -4.3101e-06
13:106236098 A G 0.671411 9.9851e-07
13:106238982 A G 0.486987 -8.7873e-06
13:106240785 G A 0.035321 -3.7292e-06
13:106243286 C T 0.039560 1.4697e-05
13:106246119 A C 1.467261 7.4096e-06
13:106249821 G C 1.227985 5.2152e-06
13:106251492 T C 0.557761 -2.9418e-05
13:106264893 G A 0.721167 -1.9906e-06
13:106269751 C T 0.111674 1.4504e-05
13:106281583 T C 0.161685 6.0459e-06
13:106282198 G A 0.072821 -1.2431e-05
13:106286659 G T 0.080396 -1.4228e-05
13:106288169 T G 0.030048 -1.6063e-05
13:106288909 C T 0.048883 -1.1909e-05
13:106290396 G A 0.317112 -1.1800e-05
13:106292523 T C 0.112476 9.2001e-07
13:106305330 C T 0.057970 -1.4979e-05
13:106305854 A C 1.910642 3.7255e-05
13:106307816 A C 0.189951 1.1663e-05
13:106313838 T C 0.163650 -9.8850e-06
13:106318871 T C 0.028732 -9.1188e-06
13:106322484 C G 0.035311 -3.5839e-05
13:106324252 G A 0.495592 -1.9895e-05
13:106337809 T C 0.021116 1.5964e-05
13:106337847 G A 0.106098 8.0447e-07
13:106338856 C T 0.042093 1.8162e-05
13:106339004 T C 1.402944 8.4926e-06
13:106339595 A G 0.441402 1.0653e-05
13:106344524 G A 0.081205 4.3477e-06
13:106346549 C T 1.409947 4.7790e-06
13:106350411 C A 1.747145 -3.7982e-06
13:106354446 A C 0.039397 -3.0567e-06
13:106361257 G A 0.142854 2.4328e-05
13:106361928 C T 0.119670 -2.8149e-06
13:106366454 T C 1.779675 -4.0955e-06
13:106370135 A C 1.479739 -2.6178e-07
13:106375105 A G 0.107989 -9.8445e-06
13:106377787 T C 0.027899 -2.0903e-06
13:106383654 T C 0.142796 -1.5688e-05
13:106384495 C T 0.171521 1.5303e-05
13:106386542 T C 0.138080 3.1295e-06
13:106392364 G A 1.655758 1.3479e-05
13:106392555 T C 0.123427 3.1616e-06
13:106392579 G A 0.023938 -2.4364e-05
13:106393442 T C 1.127578 -2.2766e-05
13:106395336 C T 1.300738 -3.2473e-05
13:106397344 A G 0.044198 -2.5919e-05
13:106408080 C T 0.045401 9.6192e-06
13:106408200 G A 1.196149 -2.7836e-05
13:106413998 C T 0.159071 6.1974e-06
13:106418016 C T 1.347149 -1.0855e-06
13:106425622 C T 0.029918 1.1698e-06
13:106427357 T C 0.172062 -2.5746e-06
13:106427503 T C 0.045411 -1.8941e-05
13:106427601 C A 0.246718 -4.8228e-06
13:106431911 A G 0.103994 1.5590e-05
13:106432605 C T 0.830124 1.9514e-06
13:106433709 G A 0.767853 -6.7194e-06
13:106442608 G A 1.619369 -1.4304e-05
13:106442955 T C 0.099166 -2.1227e-06
13:106443205 T C 0.054006 -2.8430e-07
13:106448868 C A 1.606263 1.2765e-05
13:106450407 A G 0.599504 3.6836e-05
13:106458664 G A 0.191621 -3.1862e-05
13:106459368 A G 1.520146 1.7655e-05
13:106463381 G T 0.288852 -1.6349e-06
13:106474371 T C 0.118389 2.0175e-05
13:106476662 T C 0.029769 9.6189e-06
13:106484397 T C 0.686863 1.3758e-05
13:106485597 G A 0.046098 -1.3330e-05
13:106486118 T C 0.081868 -2.5454e-05
13:106487434 A G 0.172453 1.1299e-05
13:106489438 G A 0.445805 3.8048e-05
13:106490187 C T 0.463960 -4.9872e-05
13:106491447 G T 1.220553 -9.2174e-06
13:106494392 G A 0.626060 -2.4852e-05
13:106496000 C T 0.589108 1.1905e-05
13:106496009 C T 0.043219 -3.2378e-06
13:106500335 A G 0.100376 2.4601e-05
13:106501439 G T 0.534078 -2.8208e-06
13:106501554 T C 0.374501 9.8772e-07
13:106502361 G A 0.079134 -1.4464e-05
13:106505052 A G 0.046561 -2.4301e-05
13:106512194 G A 0.078781 6.6814e-06
13:106516659 G A 0.384925 -3.8333e-06
13:106517830 A G 0.785954 -1.1968e-05
13:106522738 G A 1.849459 -2.4538e-05
13:106523909 G C 1.107679 -4.9527e-06
13:106524974 G A 1.291253 9.2364e-06
13:106525301 C A 0.232300 -1.0933e-05
13:106527754 A G 0.285942 6.9002e-06
13:106528602 A C 0.052772 1.1183e-05
13:106528635 T C 0.801022 6.7029e-06
13:106528939 G A 0.548184 1.5378e-05
13:106533249 T C 0.058283 1.2824e-05
13:106544600 T C 0.620073 -2.2031e-05
13:106547362 T C 0.036647 -1.1096e-05
13:106548015 A G 0.335355 -9.2442e-06
13:106550699 G A 0.114428 8.5847e-06
13:106554357 G A 0.271017 -1.4490e-05
13:106555482 G C 0.193664 -4.8984e-06
13:106557213 T C 0.075510 -4.4134e-06
13:106559213 C T 0.203496 4.6950e-06
13:106559402 C T 0.137465 1.5124e-05
13:106559457 G A 1.934400 6.0068e-06
13:106560968 A G 0.333808 6.6181e-06
13:106561174 A G 0.089426 -9.4440e-06
13:106561676 T C 0.555344 -3.9235e-06
13:106561799 A G 0.069649 3.0630e-06
13:106567677 A G 0.854396 8.5851e-06
13:106571777 A G 0.054081 1.3176e-05
13:106571810 T C 0.048172 -7.4112e-06
13:106574392 C A 0.879830 2.1274e-05
13:106574393 G A 0.021126 2.8501e-06
13:106577076 C T 0.396593 3.5247e-07
13:106582808 T C 0.045785 -4.0335e-06
13:106586696 G A 0.123975 -1.6804e-05
13:106589141 T C 0.564636 -1.2564e-05
13:106590211 T C 0.096545 -3.8683e-05
13:106593392 C T 0.381572 1.9292e-05
13:106598677 T C 0.383337 2.2080e-06
13:106606772 T C 0.023445 1.0418e-05
13:106606896 T G 1.881084 6.9665e-06
13:106608574 T G 0.385625 -1.8547e-05
13:106613740 A G 0.098418 4.3949e-06
13:106615072 C T 0.415387 -2.4993e-05
13:106624018 T C 0.330085 -4.9011e-05
13:106627484 T C 0.083136 -6.0845e-06
13:106630699 T C 0.414581 1.8152e-06
13:106635179 C T 0.601983 -5.1334e-05
13:106636056 T C 1.486688 -1.8329e-05
13:106641122 T C 0.420633 -2.2211e-05
13:106642145 G A 0.389660 2.8347e-05
13:106643525 T C 1.611869 -1.0249e-06
13:106643871 G A 0.085281 3.8955e-06
13:106644801 A G 0.025448 -6.1007e-06
13:106649941 G A 0.583811 1.3469e-05
13:106651648 C T 1.677285 2.6229e-05
13:106651661 T G 1.318278 6.6063e-06
13:106660180 A G 0.046601 1.1385e-05
13:106662783 A G 0.041508 9.2778e-06
13:106664728 T C 0.169022 -2.2684e-06
13:106666230 T C 0.412548 -3.6239e-06
13:106678866 A G 0.510732 1.9006e-05
13:106683480 C T 0.035192 1.6917e-05
13:106687263 A G 0.253025 1.3574e-05
13:106687434 G A 0.432420 -1.4491e-05
13:106697201 C T 0.055784 2.3266e-05
13:106698486 T C 0.088385 3.8801e-06
13:106699295 C T 1.001564 4.2707e-05
13:106699522 C T 1.899386 2.2714e-05
13:106707262 G A 0.151493 -5.2864e-06
13:106708370 A G 0.146988 -7.1429e-06
13:106710305 G A 1.455325 8.1476e-07
13:106716595 A G 0.744561 -1.6261e-05
13:106722560 A G 0.131594 -2.2584e-05
13:106724183 C T 1.420731 -2.4056e-06
13:106727115 C T 0.067235 -2.4937e-05
13:106728348 C A 0.062553 8.5165e-06
13:106730969 A C 0.135041 -2.7936e-05
13:106732813 G A 0.461305 9.4690e-06
13:106735829 C T 0.697895 1.2992e-05
13:106736866 A G 0.035668 1.0919e-05
13:106737165 A G 0.060139 -4.4603e-06
13:106737716 C T 0.083782 -4.2470e-06
13:106739633 C T 0.137808 4.4043e-06
13:106739824 A G 0.500563 -1.1050e-05
13:106743596 T C 1.357400 1.1285e-05
13:106749229 T C 0.092312 4.2638e-06
13:106750761 C T 0.710478 -1.3733e-05
13:106751385 T C 0.300391 -1.4881e-05
13:106752672 A G 1.596268 -3.2157e-05
13:106753936 A G 0.025672 1.3684e-05
13:106754499 T C 0.135969 -1.7256e-05
13:106756228 C T 1.883570 1.6183e-05
13:106763369 T C 0.139447 -1.5095e-05
13:106767807 A G 0.579241 -2.5120e-05
13:106770309 A G 0.356560 1.9362e-05
13:106770353 G T 0.062652 -1.0321e-05
13:106772702 C T 0.539222 1.9223e-05
13:106773410 G T 0.074997 -1.2593e-05
13:106773900 T G 0.356400 -1.7923e-05
13:106774475 G T 1.167057 3.9827e-05
13:106777944 C T 1.716965 2.5382e-06
13:106780126 G A 0.102212 5.3378e-06
13:106780434 T C 0.053479 -5.6378e-05
13:106780564 G C 0.476587 2.5990e-06
13:106785265 C T 1.957982 -1.4013e-06
13:106785399 C T 0.188486 2.2230e-05
13:106787462 T C 0.049036 -1.0666e-05
13:106795012 T C 1.468207 1.6789e-05
13:106795579 T C 0.356910 6.2320e-06
13:106806345 T C 0.202929 -1.5869e-07
13:106815233 T C 1.865540 -3.3107e-05
13:106823290 C T 0.291035 -1.9542e-05
13:106831935 C G 0.096218 -9.5069e-07
13:106834448 C T 0.819395 -2.2933e-06
13:106835644 C T 0.267005 2.1000e-06
13:106836359 G T 0.195153 2.2288e-05
13:106838968 A G 0.025771 7.9478e-06
13:106839989 A G 0.028888 2.3649e-05
13:106840233 C T 0.704606 -2.0398e-05
13:106844163 A G 0.100033 1.6961e-05
13:106847972 T C 0.051905 1.6082e-05
13:106851006 T C 1.422102 -5.5431e-05
13:106851499 T C 0.144907 -1.4761e-05
13:106854471 T G 0.080243 -2.2995e-05
13:106854943 G A 1.976075 -2.3842e-06
13:106864571 G A 0.052677 8.2458e-06
13:106874350 T G 0.086893 -9.2812e-06
13:106878180 T C 0.904601 -2.1808e-05
13:106879555 T C 0.474010 3.3690e-05
13:106879671 C T 0.028932 1.2702e-05
13:106886793 T C 0.035542 6.4210e-06
13:106903786 C T 1.199015 9.0947e-07
13:106906594 G C 0.024792 -1.5649e-05
13:106908001 C A 1.613185 8.3566e-06
13:106913481 G A 0.316642 2.8030e-06
13:106916788 C T 1.602173 -1.4796e-05
13:106918543 A C 0.061108 -5.5584e-06
13:106920790 A G 0.109311 2.1276e-05
13:106923359 A G 0.044772 -1.0666e-05
13:106928488 A C 1.692540 -1.5405e-05
13:106929698 A G 1.542214 -9.6895e-06
13:106931017 T G 1.268899 7.1572e-07
13:106933390 G A 0.021208 1.3030e-05
13:106935163 T C 0.385754 4.4685e-06
13:106937320 C A 0.041488 7.0609e-06
13:106937337 C T 0.091632 -1.8292e-06
13:106938915 T C 0.029425 -7.1948e-07
13:106942350 A G 0.073093 -6.5214e-06
13:106968972 C T 0.024404 -7.2920e-06
13:106972405 C T 0.065596 8.7708e-06
13:106987966 C T 0.042399 -1.8375e-05
13:106989672 A G 0.677265 6.0004e-07
13:106995846 T C 0.040267 5.8779e-06
13:107000655 G A 0.149514 -9.5711e-06
13:107001227 C T 1.110096 3.2113e-06
13:107001948 C T 0.753567 4.6218e-05
13:107001972 A C 0.044558 -1.3723e-05
13:107003443 C T 0.081698 1.8163e-05
13:107007408 T G 0.062166 1.5624e-05
13:107013291 G A 0.271697 -2.8685e-05
13:107014305 T C 1.166309 -2.0731e-05
13:107015114 C T 1.615524 2.1956e-05
13:107016365 G C 0.068581 3.9310e-06
13:107018016 C A 1.291739 8.3299e-07
13:107022671 T C 0.041546 7.7420e-06
13:107029249 G A 0.326699 2.4982e-05
13:107036173 G C 0.145914 4.7843e-06
13:107036944 G C 1.006218 5.7101e-06
13:107037323 A G 0.196224 -9.5579e-06
13:107037344 C G 0.051358 -3.0447e-06
13:107038859 A G 0.156480 4.4834e-05
13:107041215 T G 0.310989 3.6552e-06
13:107042070 G A 0.085455 -4.6605e-06
13:107042818 T C 1.296363 1.5712e-05
13:107053444 C T 0.838930 8.3503e-07
13:107054494 T C 1.645820 -1.8928e-06
13:107058504 G A 0.729976 9.4369e-07
13:107061428 A C 0.721266 5.2739e-06
13:107063525 T C 0.081082 3.0007e-05
13:107065143 C T 1.857184 1.9962e-06
13:107069535 A G 0.032288 -8.2131e-06
13:107079285 A G 0.125593 -1.3583e-05
13:107083722 A G 0.149817 1.5307e-05
13:107090026 G A 0.367157 -3.3173e-06
13:107093295 T C 0.062203 1.5053e-05
13:107095811 C T 0.143466 -1.3142e-05
13:107103949 T G 0.061445 3.5679e-05
13:107105475 T C 0.445458 9.4774e-06
13:107108951 C T 1.156035 -5.1341e-06
13:107111570 G A 1.290542 3.6257e-06
13:107111740 A G 0.241500 2.1720e-06
13:107112998 C T 0.709693 1.6844e-05
13:107114380 A G 0.087763 1.9747e-05
13:107115103 C A 0.340523 -2.3755e-05
13:107119360 T C 0.314048 -4.2834e-05
13:107120640 A G 0.058178 4.0750e-06
13:107121609 G A 1.587911 -3.2632e-05
13:107122285 G A 1.117610 6.8122e-06
13:107123082 A G 0.078553 5.2832e-05
13:107125157 G T 1.562402 8.7436e-06
13:107126216 A C 0.746761 -1.1329e-05
13:107127784 C T 0.369629 -1.1615e-05
13:107128359 G A 0.546229 -4.9781e-05
13:107130242 A G 0.462002 -1.2884e-05
13:107136396 G C 0.056559 -1.5977e-05
13:107141433 A G 0.681668 -4.2044e-05
13:107145610 T C 0.050732 6.6671e-06
13:107145904 T C 0.515406 -4.1049e-05
13:107152991 C G 1.748655 -2.1687e-05
13:107155593 C A 0.045432 -3.2469e-05
13:107157018 A G 0.130550 -6.0083e-05
13:107157120 A G 1.118004 1.0181e-05
13:107158331 C T 0.039584 1.5828e-05
13:107158926 G A 1.374909 2.8797e-05
13:107167490 T G 1.795072 2.4961e-07
13:107169394 A G 1.529696 -1.2370e-05
13:107172275 G A 1.182047 1.6262e-05
13:107172806 G A 1.526510 4.3175e-06
13:107173465 A G 0.644426 -1.0296e-05
13:107173753 G T 1.059816 -1.4613e-05
13:107174885 A G 1.010964 2.8922e-07
13:107175962 T G 0.057423 -5.0330e-06
13:107175991 C A 0.914736 4.3163e-06
13:107180343 G A 0.081552 3.6916e-05
13:107183056 G T 0.602166 2.8868e-05
13:107186201 T C 0.392584 -2.4780e-05
13:107190208 A G 0.082017 2.5471e-06
13:107191082 C T 1.004729 -4.6351e-06
13:107193761 A G 0.220591 -6.9277e-06
13:107194545 T A 0.053748 -3.5515e-05
13:107201033 C A 0.020916 7.7054e-06
13:107202871 C T 0.087188 2.6330e-05
13:107206061 A G 0.040349 3.9669e-06
13:107217373 C T 0.568858 -4.0791e-06
13:107219470 T C 0.106227 1.8487e-05
13:107220649 G C 0.558598 1.6543e-05
13:107231954 A G 0.060184 4.6359e-06
13:107234244 A G 0.627124 -2.5924e-05
13:107237009 T C 0.048862 -2.0457e-05
13:107243752 A G 0.179327 2.8086e-06
13:107246928 C T 0.795528 2.8366e-05
13:107250927 T C 0.928679 5.0995e-07
13:107252234 T C 1.901473 6.9817e-06
13:107254553 G A 0.418263 1.3630e-05
13:107258313 G A 0.036263 1.5751e-06
13:107258504 A G 0.171188 1.2415e-05
13:107265982 T C 0.026474 8.1941e-06
13:107267994 C T 0.079416 -2.0877e-05
13:107269265 T G 0.098105 1.9689e-06
13:107270318 T C 0.421020 -6.8291e-06
13:107273711 A G 0.025553 -1.4958e-05
13:107277155 C T 0.109111 -8.4288e-07
13:107283852 T C 0.060445 2.8921e-05
13:107289081 G A 0.244406 6.9341e-08
13:107289296 A C 1.120915 3.1178e-05
13:107291533 T C 0.289250 1.4274e-06
13:107298843 A G 0.074942 4.3819e-05
13:107304075 G A 1.404613 3.1611e-05
13:107317988 A G 0.040247 1.8316e-06
13:107321434 C T 0.021025 1.7129e-06
13:107325261 C T 0.389963 -1.9558e-05
13:107333245 T C 0.460101 6.5515e-06
13:107335929 C T 1.095919 2.3955e-06
13:107338744 C A 0.346578 -1.6224e-05
13:107340281 C T 0.728409 -6.2491e-06
13:107347295 A G 0.048702 -4.6612e-06
13:107357705 T C 0.051229 -4.1056e-06
13:107360401 G A 0.246790 -4.6811e-06
13:107375462 A G 0.222716 -9.6165e-06
13:107380145 G A 0.042794 4.3442e-06
13:107381543 T G 0.987489 1.5785e-05
13:107386120 G A 0.279989 -7.7591e-06
13:107386291 C A 1.022354 -1.2879e-05
13:107386883 C T 1.148888 -2.0978e-05
13:107391098 G A 0.517575 2.3258e-06
13:107393692 G A 0.527493 -1.0910e-05
13:107394327 T G 0.051246 2.0663e-05
13:107397067 A G 0.029453 1.0386e-05
13:107412166 A G 0.081096 1.5015e-05
13:107412753 T G 1.296179 7.6954e-06
13:107419951 C T 0.101876 1.2626e-05
13:107421329 A G 1.900062 1.2743e-05
13:107430132 A G 0.062298 9.2917e-06
13:107441499 T C 1.281019 1.1111e-05
13:107443125 T C 0.091887 4.7448e-06
13:107452392 G T 0.098938 -1.2052e-05
13:107460233 T C 0.100217 9.8662e-06
13:107462648 T C 0.029691 -1.7208e-05
13:107464856 C T 1.973383 -2.5997e-06
13:107472300 T C 0.099173 -1.0677e-05
13:107473459 T C 0.043994 -5.1891e-06
13:107474232 G A 0.131138 -6.0831e-06
13:107479782 G C 0.053860 4.6343e-06
13:107481683 A G 0.082599 2.3527e-05
13:107485344 C G 0.037102 -1.2817e-05
13:107486592 A C 0.140725 4.6484e-08
13:107491451 T C 0.627169 -1.6117e-05
13:107494385 A G 0.451901 -1.3028e-06
13:107495634 T C 0.616177 5.9898e-06
13:107503625 C T 0.416818 8.3537e-07
13:107506631 G A 0.046856 1.5611e-06
13:107506688 A G 0.055074 2.7512e-06
13:107515360 G A 0.468176 -1.0236e-06
13:107518104 A G 1.541966 -2.6092e-06
13:107520621 G A 0.148793 -6.7256e-06
13:107528843 A C 0.972536 -7.5935e-06
13:107533456 T C 0.037599 -1.4751e-06
13:107534236 A G 0.099054 -2.0890e-06
13:107534767 A G 1.079199 2.0502e-06
13:107549238 A G 0.049216 5.2377e-06
13:107550834 T C 0.422700 -1.3209e-05
13:107555235 C T 0.621851 -1.6786e-06
13:107559138 T C 0.845536 2.1009e-05
13:107560096 C T 0.025159 1.1268e-06
13:107561332 C T 0.547045 -1.2628e-05
13:107563458 A G 0.176662 2.5053e-05
13:107565652 C T 0.033597 5.5105e-06
13:107570302 C A 0.020351 2.4907e-05
13:107573504 T C 0.036487 2.0445e-05
13:107575511 C T 0.783343 -6.3255e-05
13:107575613 G A 0.133562 -3.4420e-05
13:107589889 T C 0.038751 3.6540e-07
13:107592100 G A 0.633659 -1.9081e-05
13:107593313 T G 0.392666 2.0392e-05
13:107594938 A G 0.045979 -2.7494e-05
13:107606957 A G 0.133739 6.2454e-07
13:107615402 C T 0.146590 -2.4533e-05
13:107624735 A G 0.023564 8.0047e-06
13:107629192 G A 0.035827 -1.0664e-05
13:107638292 G C 0.121873 -9.0940e-06
13:107642490 A C 0.755947 -2.9369e-05
13:107642591 C T 0.864840 -3.3489e-05
13:107644417 C G 0.122761 -5.8816e-06
13:107646709 C A 0.061761 1.0330e-05
13:107657546 T C 0.101760 2.4739e-06
13:107663977 T C 0.084812 -1.5878e-05
13:107665501 T C 0.047965 -1.8824e-05
13:107670603 A G 0.067228 1.5485e-05
13:107675363 A G 1.047383 2.7606e-05
13:107678658 G T 0.098751 -1.2078e-05
13:107681184 C A 0.031642 -1.4971e-05
13:107681687 A G 0.103899 1.2733e-05
13:107684072 C T 0.703984 9.4350e-06
13:107700218 C T 0.651885 -1.1122e-05
13:107706240 C T 0.315694 1.9308e-05
13:107716011 A G 0.026400 1.1132e-06
13:107725509 T C 0.040495 5.0873e-08
13:107730198 A G 0.336021 -2.2281e-05
13:107732956 G A 0.936607 5.3626e-06
13:107733658 C T 0.146862 -1.8515e-05
13:107734680 G A 0.319101 3.1919e-05
13:107735350 T C 0.044082 5.3865e-06
13:107746687 G A 0.042267 1.1704e-05
13:107748298 A G 0.079416 1.9139e-05
13:107753866 A G 0.050056 -1.7508e-05
13:107767332 C T 0.246229 -2.9115e-05
13:107778491 A G 0.964033 6.2558e-06
13:107779070 G A 0.051898 2.5506e-05
13:107780316 A G 0.466401 -3.9054e-06
13:107780409 G A 0.043776 3.5511e-06
13:107781519 T C 0.036636 -6.1544e-06
13:107782715 A G 1.664536 -1.2358e-05
13:107785212 C T 0.061020 -1.9133e-06
13:107788459 G A 0.360000 1.9737e-05
13:107788538 A G 0.758205 -2.3497e-05
13:107789112 A G 0.039220 3.6646e-06
13:107799180 C T 0.047951 -2.7863e-05
13:107805860 G C 0.276406 1.4714e-05
13:107807214 G A 0.830974 -4.8911e-05
13:107808316 C T 1.862511 -1.2758e-05
13:107816945 T C 0.427711 7.6706e-05
13:107817549 A G 0.088195 2.7637e-05
13:107822150 T C 0.966804 8.0003e-06
13:107824013 G A 1.378713 -2.1008e-06
13:107824447 C T 0.114877 -1.4761e-05
13:107825503 A G 0.028926 -1.5908e-05
13:107833155 T C 0.077492 -1.2337e-05
13:107837814 G A 0.155504 -1.5503e-05
13:107839410 C T 0.111997 -1.5458e-05
13:107840018 C T 0.792237 2.6714e-06
13:107842573 A G 0.267491 1.6341e-06
13:107850816 A G 0.250135 7.5303e-06
13:107852634 G A 0.180021 5.9554e-06
13:107852915 C T 0.824365 5.8077e-06
13:107854393 A G 0.361405 -1.2718e-06
13:107855894 T C 0.078223 -1.3657e-05
13:107857688 A C 0.067391 -5.9809e-06
13:107859160 A G 1.516423 7.2566e-06
13:107864046 T C 0.063074 2.9785e-05
13:107864725 C T 0.032764 6.2107e-06
13:107865982 G T 1.652429 1.6789e-05
13:107869393 A G 0.778855 2.3164e-05
13:107869531 G T 0.071957 2.0896e-05
13:107869646 C T 1.056495 -1.1134e-05
13:107870124 G A 0.047900 -3.6844e-06
13:107871144 T C 0.190550 -7.5366e-06
13:107871966 C T 1.099265 -5.6879e-06
13:107879174 T C 0.034114 -2.2570e-05
13:107884363 C T 0.803902 4.3168e-06
13:107885801 C T 1.717590 8.8538e-06
13:107887593 A G 0.149116 3.7477e-05
13:107888498 T C 0.474816 -2.7696e-06
13:107891652 T C 0.113656 1.7969e-06
13:107892046 T C 0.059269 1.1438e-05
13:107892697 T C 1.184716 -3.0618e-05
13:107894992 A G 0.710376 -2.1659e-05
13:107895297 C T 0.743239 -1.3509e-05
13:107896707 G A 0.187116 -1.0380e-05
13:107897967 C A 1.366140 -5.2945e-05
13:107900049 A G 0.478046 -7.8405e-06
13:107903195 T C 0.400129 6.2253e-06
13:107903515 G C 0.143592 1.5235e-05
13:107903851 T C 0.044568 6.1048e-06
13:107904621 A G 0.476611 1.2108e-05
13:107905201 T C 1.720490 8.8799e-06
13:107906613 T C 0.608174 -1.0501e-05
13:107911568 G T 0.160903 -3.1441e-05
13:107913344 C T 0.158462 -1.9551e-05
13:107914004 T C 0.064420 3.9302e-06
13:107914821 T C 0.067045 1.4016e-05
13:107919984 C T 0.677064 -1.1031e-05
13:107924034 G A 1.496411 -3.0311e-05
13:107924457 C T 0.096779 1.0771e-06
13:107933901 T C 0.030629 1.3830e-05
13:107936890 T C 0.054948 1.7450e-05
13:107937452 G A 0.794552 -2.3634e-05
13:107939064 G A 0.800277 7.0962e-06
13:107941643 A G 0.683371 -2.3879e-05
13:107956696 G A 0.040135 3.0300e-06
13:107959766 T G 0.355176 3.3950e-05
13:107960319 C A 1.785050 1.3268e-06
13:107963522 C T 0.065882 2.1298e-05
13:107967730 T C 0.541891 -6.5691e-06
13:107969214 A C 0.085342 -3.7144e-05
13:107970415 T C 0.095712 -9.5887e-06
13:107972121 T C 0.895785 2.0393e-05
13:107973081 T C 0.061561 3.7281e-06
13:107981690 G T 0.831903 -5.3096e-06
13:107983134 G A 0.177274 2.5540e-05
13:107983774 G A 0.064362 -2.0710e-05
13:107984041 C T 0.109019 3.8302e-06
13:107984498 T C 0.028004 1.6215e-05
13:107984697 T C 1.380603 5.6494e-06
13:107987179 C T 0.065851 7.2018e-06
13:107989910 G A 0.039197 3.4780e-06
13:107993289 G A 1.659093 -4.8128e-06
13:107995343 G A 0.136952 -8.1525e-06
13:107996173 T G 0.230556 -1.1883e-05
13:107999546 T C 0.055193 4.5460e-06
13:108005009 G T 0.036259 3.0012e-06
13:108006374 A G 0.347669 -1.6004e-05
13:108013050 C T 0.301452 -3.0080e-06
13:108013900 A G 0.171966 -1.2986e-06
13:108014189 G T 1.108386 -9.4271e-06
13:108014841 C A 0.107278 1.1352e-05
13:108018881 G A 0.736313 -9.9193e-08
13:108018933 G A 0.623793 1.8072e-05
13:108019827 A C 1.579095 -1.1935e-05
13:108020396 A G 0.106646 1.0800e-05
13:108020426 T C 1.330980 1.9473e-05
13:108020550 G A 0.249642 -4.7692e-05
13:108020933 T G 1.638983 2.2857e-05
13:108021179 A G 0.049505 -7.8506e-07
13:108021464 T G 0.648992 1.7024e-05
13:108022451 A C 1.118453 2.0880e-06
13:108022591 A G 0.689814 1.8226e-06
13:108024771 T C 0.203979 9.7096e-06
13:108026599 T C 0.906287 -8.0789e-06
13:108027334 C A 0.078536 3.1604e-05
13:108033035 T C 0.207913 -7.4352e-06
13:108033842 C T 0.717502 4.7450e-05
13:108034541 C T 0.728766 3.4171e-05
13:108035046 G C 0.080341 -2.6342e-05
13:108036780 T G 1.254392 1.0587e-05
13:108036871 C A 1.753911 9.9494e-06
13:108039629 A C 0.302747 3.4279e-05
13:108040223 T G 0.041410 -9.0882e-06
13:108041354 G C 0.270463 -1.9254e-05
13:108050599 G C 0.095793 -9.1558e-06
13:108051775 G C 0.075524 2.3057e-05
13:108054159 C A 0.047496 -1.9930e-05
13:108055466 C A 0.076649 -5.8033e-06
13:108056339 C T 0.084890 1.1196e-05
13:108056699 G A 1.100856 2.2343e-05
13:108062021 C T 0.047625 9.6195e-06
13:108063405 A G 0.568318 -1.0269e-05
13:108065707 C A 0.369670 2.5589e-06
13:108068219 T C 0.020464 -4.7069e-06
13:108068318 T C 0.035066 1.9446e-05
13:108071162 G A 0.022942 -1.9242e-05
13:108074680 T C 0.032815 1.2986e-06
13:108080847 A G 0.104851 4.5496e-05
13:108083633 T C 0.035321 1.4738e-05
13:108084876 A G 0.511061 4.9764e-05
13:108086478 G A 0.043463 9.3138e-06
13:108086788 G T 0.580594 8.7657e-07
13:108087075 A T 0.648135 -6.2732e-06
13:108090260 C A 0.052242 2.2092e-05
13:108092957 T C 0.029769 -1.4171e-05
13:108093268 T C 0.077414 3.6086e-05
13:108094072 G T 1.457426 -1.4395e-05
13:108094967 G A 0.284796 -7.2641e-06
13:108101145 T G 0.064648 -2.8574e-06
13:108102461 C A 1.485801 -8.6900e-06
13:108110518 G A 0.031394 6.3634e-06
13:108114336 G T 0.710842 -5.5838e-07
13:108125996 C T 0.051045 2.4706e-06
13:108130613 T G 0.069611 -3.4402e-06
13:108133693 T C 0.172963 8.7333e-06
13:108143728 T C 0.532511 1.8734e-05
13:108145853 G A 0.501630 1.3060e-05
13:108147417 G A 0.033536 1.6285e-05
13:108148945 T G 0.294887 -4.9101e-06
13:108153664 G T 0.498234 1.0816e-05
13:108154881 A G 0.030306 -6.1923e-06
13:108155537 C T 0.080266 -8.5354e-06
13:108155821 A G 0.028419 3.8022e-06
13:108157028 A C 0.123740 -9.8311e-06
13:108157360 C T 0.104830 1.5106e-05
13:108164035 C A 0.031336 7.9523e-06
13:108169060 G T 0.280924 5.8586e-06
13:108169072 G A 1.546334 -3.1022e-06
13:108175941 T C 0.031346 9.0769e-06
13:108180983 T C 1.694883 -1.6616e-05
13:108181020 T G 0.053908 3.3538e-07
13:108181660 G A 1.669031 -1.9068e-05
13:108189783 G A 0.156973 -1.7805e-05
13:108190458 T G 0.271207 1.2639e-05
13:108195744 T C 0.232956 -6.3552e-06
13:108198115 T C 0.049308 2.2782e-05
13:108198519 C T 1.053333 1.7543e-05
13:108199533 T C 0.089660 5.9962e-06
13:108200014 A G 0.683640 3.4278e-06
13:108202535 G T 0.056410 -9.8087e-08
13:108206865 C T 0.443714 9.5252e-06
13:108212612 G A 0.399724 2.4422e-05
13:108213837 A G 0.042035 -2.9933e-06
13:108214223 A G 0.915664 -1.2166e-05
13:108216051 T C 1.496258 6.0947e-06
13:108228502 T C 0.179477 5.2660e-06
13:108229018 T C 1.932503 -1.1437e-05
13:108232900 T C 0.067398 -1.0432e-05
13:108233120 C T 0.066069 -1.6429e-06
13:108234400 A G 1.620726 3.7824e-05
13:108235216 T C 0.058637 5.9733e-06
13:108240665 C T 0.029473 8.2038e-06
13:108245079 T C 0.078046 1.7976e-05
13:108247218 A G 0.057012 -3.5444e-05
13:108254714 G C 0.027926 -4.4989e-06
13:108257220 C T 0.657906 7.2741e-06
13:108261395 G C 0.063101 5.4264e-06
13:108264585 A G 1.345820 -1.3545e-05
13:108264856 G C 0.105004 7.2222e-06
13:108264986 A G 0.058382 1.6054e-05
13:108265448 T C 0.029616 4.3815e-06
13:108268439 C T 0.119014 -1.5650e-05
13:108271126 C T 0.603356 -6.4750e-06
13:108281409 G C 0.043654 -7.6189e-06
13:108288730 G A 1.298821 -2.1660e-05
13:108298510 A G 0.419963 -2.6069e-05
13:108305772 A C 0.261300 6.0529e-06
13:108312467 G A 1.042362 -2.1661e-07
13:108324612 C T 0.038751 5.1499e-06
13:108325362 G A 0.424927 -2.5250e-05
13:108326074 A G 0.469818 1.8491e-05
13:108326571 C T 0.530151 -2.0906e-05
13:108328177 C T 0.644814 -1.4204e-05
13:108328479 G A 1.043395 3.0151e-06
13:108330778 G A 0.301037 2.5835e-05
13:108333349 T C 1.883624 -4.6484e-06
13:108335643 T C 0.726175 -1.4638e-05
13:108337054 G A 1.878936 -4.6785e-06
13:108338093 A G 0.045632 1.5055e-05
13:108342706 C T 0.389694 7.7173e-06
13:108349649 G C 1.373457 2.0548e-05
13:108351422 G A 0.049960 1.1102e-05
13:108356909 G T 0.271585 -2.8996e-05
13:108361377 T C 1.863494 1.8251e-06
13:108364081 T C 0.027923 -4.0240e-06
13:108365613 G A 0.020443 -2.2047e-06
13:108367117 A G 0.151401 -2.1963e-05
13:108383142 G A 1.701322 1.4845e-05
13:108387176 G T 0.181255 1.3300e-05
13:108390592 G A 0.057705 2.0186e-05
13:108401207 C G 0.128710 1.8235e-05
13:108408916 C T 0.069353 -1.1526e-05
13:108409734 G A 0.196918 -3.9912e-06
13:108411484 C T 0.056185 -5.2468e-06
13:108417218 C T 0.136683 2.1767e-05
13:108422858 G A 0.718338 4.6776e-05
13:108430021 T C 0.186524 5.3016e-06
13:108433801 G T 0.258706 3.3798e-05
13:108438307 C T 0.372695 3.4094e-05
13:108440813 C T 0.052439 1.6355e-05
13:108442255 G A 0.035977 -3.6943e-06
13:108448109 C T 0.316466 -4.1748e-05
13:108454238 T C 0.044221 1.4914e-06
13:108454437 T C 0.054139 2.7371e-05
13:108458421 C T 0.275695 -3.4907e-05
13:108461225 A G 0.172514 -2.8066e-05
13:108461338 C A 0.494640 5.2476e-05
13:108463599 G A 0.107689 1.9378e-06
13:108467004 G A 0.431900 -1.2697e-05
13:108467558 G T 0.134290 1.1048e-05
13:108468501 G A 0.287414 -1.2384e-05
13:108469153 C A 0.329358 1.5724e-05
13:108469995 G A 1.277103 -5.6239e-06
13:108470335 T C 0.026563 -1.5883e-05
13:108470487 G A 0.736803 -1.0508e-05
13:108470523 C T 0.074300 -8.4870e-06
13:108470873 C T 0.074959 -2.7740e-06
13:108471613 A G 0.281835 -1.6728e-05
13:108472500 C T 0.068398 -1.3455e-05
13:108472676 C A 0.093400 -1.8202e-06
13:108473323 G T 0.294095 -1.8742e-05
13:108473734 G T 0.249115 -1.1819e-07
13:108476015 A G 0.041332 2.0962e-05
13:108481403 T C 0.062241 7.5457e-06
13:108482871 T C 0.058208 5.7040e-06
13:108482985 A G 1.090146 2.0735e-05
13:108484069 C T 0.150177 -1.9848e-05
13:108484090 A C 0.021259 -6.2056e-06
13:108484969 C G 0.119225 1.2328e-05
13:108487054 A G 0.122190 -1.1365e-05
13:108494979 C A 0.130771 -7.6083e-06
13:108503519 A C 1.367075 5.1709e-05
13:108503948 A G 1.095566 3.3276e-05
13:108504067 C T 0.089987 5.6801e-06
13:108508659 G A 0.058467 -1.8637e-05
13:108509726 C T 0.029198 1.1234e-05
13:108512519 C T 0.147291 -2.6644e-05
13:108516434 C T 0.447175 -9.8300e-06
13:108516869 A G 0.039346 -2.2301e-06
13:108517065 C T 0.163361 1.3165e-06
13:108518444 A G 0.162223 -8.7893e-05
13:108524479 C A 0.265638 2.0008e-05
13:108526529 T G 0.020260 -1.7132e-05
13:108529065 C T 0.224354 -7.0219e-06
13:108531266 T C 0.061567 3.8396e-05
13:108534782 T C 0.499305 -6.3938e-06
13:108536543 A G 0.103225 1.1274e-05
13:108553845 A G 0.264907 1.8203e-05
13:108554793 A G 0.032026 1.0878e-05
13:108558367 A G 0.107244 9.5653e-08
13:108562178 T C 0.036912 -2.1838e-06
13:108562745 T G 0.267053 2.0703e-05
13:108563038 C T 0.135327 -5.0659e-05
13:108567640 G A 0.119650 -5.3680e-06
13:108567803 G A 0.116492 6.2387e-05
13:108572433 A G 1.883406 -1.5832e-05
13:108589704 T C 0.444367 -6.2059e-06
13:108593673 C T 0.246565 1.7874e-05
13:108603545 A G 0.058096 3.2239e-05
13:108609111 G A 0.056141 -1.2621e-05
13:108615603 G T 1.109128 1.6157e-05
13:108619481 C T 0.039044 8.3182e-06
13:108620814 T C 0.041573 -1.1614e-05
13:108628716 T G 0.062982 2.9443e-06
13:108630108 A G 0.241336 2.6956e-05
13:108635611 A G 0.076867 -5.0914e-05
13:108645005 T C 0.047747 -6.6690e-07
13:108646178 A G 1.084999 2.8218e-05
13:108647268 C T 0.217742 4.4399e-06
13:108661855 C A 1.290943 3.0099e-05
13:108662636 G A 1.081582 2.1176e-05
13:108665040 T C 1.673243 2.2811e-05
13:108666741 C T 0.285493 -9.8112e-06
13:108675461 C T 0.068255 -3.5792e-05
13:108675652 T C 0.541344 1.4083e-05
13:108678555 A G 0.062659 -2.7940e-05
13:108681130 T C 1.275290 6.6287e-06
13:108685006 T C 0.046159 -7.0060e-05
13:108685348 T C 0.933112 4.4355e-07
13:108687490 A G 0.112568 -1.2034e-05
13:108688705 A C 0.376452 -3.7487e-06
13:108694176 G A 0.192515 6.3660e-06
13:108699529 T C 0.077870 1.3422e-05
13:108701195 A G 0.033332 2.3614e-05
13:108701674 A G 0.842728 2.1377e-05
13:108704989 A G 0.410345 1.4578e-05
13:108705406 T G 0.299626 1.3599e-05
13:108708859 A G 0.050399 -1.5914e-05
13:108711217 A G 0.686904 -2.0237e-05
13:108714139 T C 0.031578 -1.7080e-06
13:108714780 A C 0.361269 9.1527e-06
13:108715864 T C 0.052748 1.4874e-05
13:108719152 T C 1.012749 5.2918e-06
13:108722399 A G 1.006120 -1.9030e-05
13:108722581 C G 0.245212 -3.0900e-06
13:108723128 C T 0.129492 4.0177e-05
13:108726211 A G 1.319488 1.6291e-05
13:108728088 T C 0.035045 1.1477e-05
13:108728127 T C 0.169808 2.2869e-05
13:108731282 T G 0.214056 -1.5841e-06
13:108731731 T C 0.053112 6.6224e-06
13:108731866 T C 0.028195 8.2201e-06
13:108731995 C T 0.164103 2.9164e-07
13:108734238 C T 1.882162 -1.1370e-05
13:108734633 C T 1.376449 2.1051e-05
13:108735011 C T 1.394471 1.1950e-05
13:108738314 A G 0.039632 1.4366e-05
13:108739340 T C 0.935155 -3.4573e-06
13:108746176 T C 0.073967 5.0898e-06
13:108747318 T G 0.608708 -1.3558e-05
13:108747731 G A 0.332122 9.9949e-06
13:108766019 G A 0.674919 1.3877e-05
13:108770118 G A 1.874757 -1.1216e-05
13:108773684 C T 0.549840 2.8986e-06
13:108775529 T C 0.032971 6.1566e-06
13:108775771 C T 0.056944 -6.2352e-07
13:108778740 A G 0.026872 1.6394e-05
13:108779750 C T 0.443582 2.3305e-07
13:108781726 A C 1.739750 -1.9333e-05
13:108783295 G A 1.066623 -1.9243e-05
13:108786464 A G 0.212917 -3.4653e-06
13:108787855 T G 0.055295 -5.2113e-06
13:108797379 G A 1.614416 -3.1534e-05
13:108799306 C A 1.524059 -1.0227e-05
13:108802722 G A 0.079804 1.2890e-05
13:108807819 G A 1.856796 -2.1890e-05
13:108810966 G A 0.149378 -2.3917e-06
13:108811734 T C 0.075762 -1.4948e-05
13:108812427 A G 0.063798 5.1866e-06
13:108814824 A G 0.369894 5.3196e-06
13:108815695 T C 0.170715 1.1704e-05
13:108816225 T C 0.353259 5.2310e-06
13:108816848 C A 0.162998 -1.4410e-05
13:108818126 G A 0.051830 -1.5223e-05
13:108818642 C A 0.037109 -1.3013e-05
13:108818885 C T 0.262708 2.3248e-05
13:108819705 A G 0.029731 3.7464e-05
13:108821541 A G 0.040981 -2.0114e-05
13:108822097 C T 0.026689 2.4350e-05
13:108828155 T C 0.084482 2.9494e-05
13:108830757 T C 1.681083 -9.2444e-07
13:108832712 T C 1.497353 -1.6667e-05
13:108833284 T G 0.277201 5.2824e-06
13:108836221 G A 0.086716 -2.4896e-05
13:108843486 A G 1.805030 7.6872e-06
13:108847742 T G 1.207189 2.1382e-05
13:108850742 C T 0.032472 -1.0648e-05
13:108852362 T C 1.459999 7.5819e-06
13:108855567 G A 0.345245 -2.9963e-06
13:108858373 T C 1.139763 -1.7815e-05
13:108861913 G A 0.340638 -1.2098e-06
13:108863591 A G 0.335651 -6.2794e-06
13:108866748 T C 0.065205 3.8188e-06
13:108872521 C T 0.675898 1.9497e-06
13:108873491 C T 0.107662 4.7906e-06
13:108873872 T C 0.047356 4.6854e-06
13:108881089 G T 0.252777 -8.5528e-06
13:108888747 G A 0.236662 -9.8703e-06
13:108893881 A G 0.034977 2.7579e-05
13:108894760 C T 0.343681 1.8434e-06
13:108901818 A G 0.069509 1.1491e-06
13:108903072 A G 1.151119 -1.3270e-05
13:108914280 A G 0.177869 -1.0140e-05
13:108916651 T C 0.055230 -3.6134e-06
13:108919403 C T 0.632962 7.2689e-06
13:108921373 T C 0.959563 1.9220e-06
13:108923449 T G 0.056780 2.9123e-05
13:108925163 T C 0.060836 1.3306e-05
13:108933949 G A 0.110249 3.5293e-05
13:108934011 G A 0.358338 1.7583e-05
13:108934296 T C 0.077275 -3.7657e-05
13:108934620 A G 0.317863 -4.7659e-05
13:108935723 G T 0.449987 1.5528e-05
13:108937313 C T 0.280757 1.8801e-05
13:108942788 C G 0.703661 2.3252e-06
13:108943034 G A 0.435531 -3.3284e-05
13:108943068 T C 0.036382 5.4392e-06
13:108944519 C T 0.099860 -4.7414e-06
13:108956317 A G 0.580078 -3.9493e-05
13:108958076 G A 0.037966 1.0230e-06
13:108960821 T C 0.099996 1.5942e-05
13:108966378 G A 0.043130 -1.2120e-05
13:108967763 G A 1.455787 -2.8904e-05
13:108968890 C T 0.194381 -5.1417e-06
13:108971798 T C 0.054142 -2.4059e-05
13:108974847 T C 0.039829 9.0778e-06
13:108976519 C T 0.031649 -1.1161e-05
13:108987817 A G 0.461087 -1.0158e-05
13:108988074 G A 0.267906 1.1860e-05
13:108993494 G A 0.107020 1.0772e-05
13:108994267 A G 0.057783 3.4599e-05
13:108995479 G C 0.516086 1.8327e-05
13:108998505 G A 0.536812 -3.0231e-05
13:108998833 G A 0.263119 8.2695e-06
13:109002358 T C 0.598736 -1.8747e-05
13:109003345 C T 1.332611 -2.1497e-05
13:109008530 T C 0.029769 2.7937e-05
13:109010696 G A 0.055193 5.2046e-06
13:109010958 G A 0.043096 1.0882e-05
13:109011782 G A 0.371539 1.4568e-05
13:109030811 G T 0.334879 -1.2887e-05
13:109030845 T G 0.151982 2.2683e-05
13:109036179 T C 0.171953 1.8943e-05
13:109038539 C T 0.380828 4.6163e-05
13:109041312 C G 0.166258 -9.0132e-06
13:109044446 C T 0.680087 -3.3986e-05
13:109047494 G A 0.072814 -1.7421e-05
13:109048650 C A 0.036694 -2.5811e-06
13:109062691 C T 0.043827 8.8110e-06
13:109064053 T C 0.191386 1.1483e-05
13:109064899 T C 0.035613 2.8074e-05
13:109072672 T C 0.215331 -1.9201e-06
13:109072728 T C 0.155440 4.5352e-06
13:109073274 G A 0.042216 -1.6929e-05
13:109073774 A C 0.649257 1.0383e-05
13:109076400 T C 0.073627 2.8373e-05
13:109076461 T C 0.154797 -2.1204e-05
13:109080492 C A 0.454495 2.9775e-07
13:109083808 T C 0.027583 1.0003e-05
13:109086230 A G 0.182094 1.9077e-05
13:109093052 C T 1.614848 -1.6454e-05
13:109099638 T G 0.147675 -1.5114e-05
13:109101490 T C 0.375075 1.0089e-05
13:109104539 A G 0.042273 -1.2059e-05
13:109112338 G C 0.081290 -1.4860e-06
13:109112794 G A 0.116563 -9.7074e-06
13:109112951 A G 0.227690 2.6600e-05
13:109113692 T C 0.129802 1.3887e-05
13:109114226 A C 0.030915 2.2432e-05
13:109122466 A G 0.093227 1.0272e-05
13:109136650 G C 0.072297 1.6986e-05
13:109137450 T C 0.066905 -2.0145e-05
13:109137820 T C 0.481442 -3.6908e-06
13:109144046 C T 0.129353 -1.2124e-05
13:109149492 C T 0.742215 1.6020e-05
13:109150227 A G 0.549585 -2.1153e-05
13:109151422 T G 0.082357 5.4171e-06
13:109151807 T C 0.048400 -3.2441e-06
13:109152972 C T 0.902483 -5.5106e-06
13:109153478 T G 0.099411 4.7697e-07
13:109170277 T C 0.263554 -1.0477e-05
13:109175983 A G 1.273747 -2.3710e-05
13:109178051 G C 0.492342 -2.1033e-07
13:109191010 C T 0.168896 8.7727e-06
13:109198817 G A 0.045296 -1.9729e-05
13:109200369 A G 0.084645 5.1385e-06
13:109209494 C T 0.032798 1.6217e-05
13:109210614 A G 0.084346 -1.6669e-05
13:109214842 A G 0.046972 -1.2540e-05
13:109214889 A G 0.043236 5.3833e-06
13:109223200 C T 0.422472 -1.3961e-05
13:109228904 G A 0.101818 -9.4602e-06
13:109231198 C T 0.088484 8.5798e-06
13:109236261 G A 0.039462 1.5833e-06
13:109239833 G A 0.893144 2.3820e-05
13:109243405 C T 0.031914 1.1374e-06
13:109246436 G A 0.515838 -2.3676e-05
13:109246609 C A 0.076102 -8.9179e-07
13:109250314 A G 0.370625 -7.3226e-06
13:109254296 G T 0.933822 1.4718e-05
13:109257478 C T 0.132600 2.1082e-05
13:109262435 T C 0.071213 -8.1981e-06
13:109273942 A G 0.214151 1.7384e-06
13:109275848 A G 0.239297 -1.6814e-05
13:109282072 G T 0.393944 -9.0848e-07
13:109292211 T C 0.086791 -4.1036e-06
13:109294662 C A 0.078621 -5.5380e-06
13:109296318 A G 0.166357 -6.7823e-06
13:109297527 T C 0.518575 1.2401e-05
13:109297618 A G 0.074983 -4.8039e-06
13:109304169 T C 0.046231 2.5998e-05
13:109326464 G A 0.589890 1.5330e-05
13:109327165 T C 0.099074 5.3932e-06
13:109327788 T C 1.194388 -1.3054e-06
13:109329108 A G 0.040730 1.5242e-05
13:109329236 T C 0.104436 -7.7328e-06
13:109333739 G A 0.111552 -8.8505e-06
13:109334735 T C 1.350352 1.0685e-05
13:109340303 G A 0.812456 8.7171e-06
13:109347659 C T 0.314752 -1.7345e-05
13:109350507 C T 0.095848 -4.2714e-06
13:109351901 G T 1.244026 -3.2278e-06
13:109354099 G A 1.514444 -1.8805e-05
13:109355570 A G 0.346914 -1.4506e-05
13:109359834 C T 0.670333 -2.3251e-05
13:109360899 A G 1.335178 1.0041e-05
13:109360909 G T 1.083744 3.4704e-06
13:109361048 A G 0.040431 1.0496e-06
13:109361063 T G 0.077958 -1.3373e-05
13:109361435 A G 0.371760 -1.7462e-05
13:109363350 G A 0.078495 -7.6229e-06
13:109363456 A G 0.596196 -4.5495e-07
13:109364317 G A 1.161587 -1.5818e-05
13:109370375 T G 0.137530 3.0143e-05
13:109370456 G T 0.756355 1.9351e-05
13:109372627 A G 0.122298 1.1866e-05
13:109376702 C T 0.083989 4.0478e-05
13:109378421 C T 0.336793 1.3604e-05
13:109382119 C A 0.491502 -1.3060e-05
13:109393659 G C 0.115659 -3.9609e-06
13:109393740 G A 0.054540 -4.4551e-06
13:109397548 T C 0.022588 -7.0431e-07
13:109400116 T C 0.839365 -5.3968e-06
13:109403845 T C 0.029507 -1.5540e-05
13:109410175 A G 0.064382 -4.2103e-06
13:109410933 C T 0.856646 9.7747e-06
13:109411142 A G 0.033189 1.4701e-05
13:109411781 T C 0.447791 2.6190e-05
13:109413746 G T 1.167717 9.3375e-06
13:109413929 T C 0.419093 -8.0395e-06
13:109414154 A G 0.057688 1.3818e-05
13:109414190 C T 0.121625 3.5098e-05
13:109418657 C T 0.064716 3.9224e-06
13:109422405 T C 0.065481 -1.9515e-05
13:109423966 T C 0.249975 2.7598e-05
13:109430327 A G 0.748889 -1.1799e-05
13:109432328 A C 0.075605 -2.9944e-06
13:109437923 T C 0.022575 -1.0961e-05
13:109438084 A T 0.064352 5.1396e-06
13:109443715 A C 0.040692 2.2600e-06
13:109444586 T C 0.080249 -1.2602e-05
13:109450923 G A 0.756950 -1.2181e-05
13:109454521 T C 0.054584 -1.1629e-06
13:109456691 C T 0.032839 -4.2913e-06
13:109458816 A G 0.025862 6.8955e-06
13:109460406 T C 1.406942 -3.2260e-06
13:109460605 C A 0.093533 -1.1600e-05
13:109461648 T C 0.074446 2.6178e-05
13:109462626 T C 1.889346 8.9827e-07
13:109469977 G T 0.094661 4.1917e-06
13:109470040 T C 0.060755 8.4329e-06
13:109472148 C A 0.244434 3.8447e-05
13:109472733 A G 0.052490 1.8573e-05
13:109475365 C T 0.092757 -2.6055e-06
13:109479343 A G 1.362299 2.3443e-05
13:109482071 G A 1.910126 -6.1014e-08
13:109493863 G A 0.037439 -2.0492e-05
13:109495370 G T 0.118576 -1.2252e-06
13:109496813 C T 0.276072 -3.3211e-05
13:109498743 C T 0.507434 -9.0906e-06
13:109499659 A G 0.058188 6.6222e-06
13:109500374 T C 1.325026 2.0769e-05
13:109500738 A G 0.382565 6.3259e-06
13:109503062 T G 0.486368 2.4083e-06
13:109503326 C A 0.437615 2.3363e-05
13:109504041 G A 0.780715 -2.6848e-05
13:109504464 A G 0.043834 -4.3870e-06
13:109505800 A G 0.056107 -1.5009e-05
13:109507785 T C 0.027290 -3.4760e-06
13:109508469 C T 1.583471 -6.1927e-06
13:109508560 C T 0.455743 3.5929e-05
13:109510281 T C 1.002798 5.5149e-06
13:109523857 G A 0.760894 -3.3048e-05
13:109527412 A G 0.103956 -1.2437e-05
13:109527838 A G 0.054469 3.0697e-05
13:109529431 T C 0.054193 2.2735e-05
13:109530343 C A 0.250594 2.9792e-05
13:109531516 T G 0.473582 -9.3386e-06
13:109542212 G A 1.404881 6.6228e-06
13:109544972 C A 1.867482 -7.0538e-06
13:109546691 T C 0.075343 2.9486e-05
13:109550246 G A 0.727120 3.1404e-06
13:109550367 A G 0.023993 -8.3436e-06
13:109550866 T C 0.037248 -8.8820e-06
13:109561570 A G 1.176522 1.2434e-05
13:109562437 C A 0.024452 1.6351e-05
13:109563323 G A 0.361377 5.6623e-06
13:109569040 A G 1.930066 -1.1921e-05
13:109578566 A C 1.825861 5.0998e-06
13:109579256 A G 0.617969 -1.5155e-05
13:109579442 A T 1.931579 1.1511e-05
13:109580017 A G 0.092088 2.2021e-05
13:109580733 C A 0.276270 7.3416e-07
13:109583936 A G 0.207362 -5.0199e-05
13:109585485 G A 0.048866 -2.2654e-05
13:109592310 A G 0.194171 2.8469e-05
13:109595134 G T 0.021575 2.3763e-05
13:109597816 G A 0.098948 -1.3552e-05
13:109598901 T C 0.040240 8.5611e-06
13:109599372 C T 0.088208 -5.7006e-06
13:109599879 A G 0.265190 2.8344e-05
13:109602146 A C 0.093934 6.4576e-05
13:109602684 C T 0.113455 1.3034e-05
13:109604672 T C 0.050232 -1.2407e-07
13:109609170 C T 1.280659 2.7183e-05
13:109612256 A G 0.295846 -3.5771e-05
13:109622662 A G 0.467374 -5.9800e-06
13:109623356 A G 0.204979 -2.6094e-05
13:109625643 C G 0.062091 -1.4929e-06
13:109627620 T C 0.218561 1.7510e-05
13:109634114 A G 1.341913 9.7142e-06
13:109637129 G A 0.033536 -8.2701e-06
13:109642123 C T 0.064260 -6.9120e-06
13:109645913 A G 0.185549 -1.1016e-05
13:109652365 A G 0.053075 -1.3341e-05
13:109654767 G T 0.295577 -2.4080e-05
13:109655628 T G 0.079964 -9.1331e-06
13:109657488 T C 0.089609 1.4898e-05
13:109658983 A C 0.188003 -1.6465e-06
13:109659839 G A 0.755345 3.7665e-06
13:109664556 A G 0.119677 7.5468e-06
13:109673991 T C 0.430030 -8.0990e-07
13:109681102 G A 0.301282 -1.6539e-06
13:109685800 T C 0.089113 2.3355e-05
13:109687079 A G 0.048927 -1.0198e-05
13:109691679 G A 0.171528 -2.4378e-05
13:109691962 G A 0.669911 4.6451e-05
13:109692541 G A 0.083360 -1.4239e-05
13:109703632 C T 0.078859 -8.2438e-06
13:109706432 C G 0.111688 -3.6694e-06
13:109710600 A G 1.304179 -2.4770e-05
13:109711372 T C 0.556758 -2.6951e-05
13:109722293 A G 1.038778 -2.8465e-05
13:109722597 A G 0.025352 -6.7933e-06
13:109730036 A G 0.154519 -9.9601e-06
13:109731119 G A 1.207580 -5.3707e-05
13:109743185 T G 0.029334 1.1531e-05
13:109743846 A G 0.074636 -4.5030e-06
13:109752601 C T 0.314596 1.8564e-06
13:109752675 T C 0.537845 3.6009e-05
13:109766055 C T 0.078114 6.7846e-06
13:109776079 C T 0.789503 -5.3055e-06
13:109777503 G A 0.263629 -4.4469e-05
13:109783776 C T 0.055580 3.3702e-05
13:109784383 A G 0.027005 -1.0812e-05
13:109786483 T A 0.460105 -1.1119e-05
13:109786519 G A 0.048022 4.7079e-05
13:109792825 T C 0.028521 -1.3384e-05
13:109799451 G A 0.700044 -5.5328e-05
13:109800884 G A 0.505584 -4.8797e-06
13:109801432 C A 0.954123 3.6286e-05
13:109804077 G T 0.156749 -1.5628e-05
13:109808068 G A 0.066973 4.5114e-05
13:109812363 A G 0.109206 2.4963e-05
13:109813010 C G 1.622739 -4.0742e-05
13:109813327 T C 0.391252 2.5414e-05
13:109814635 G T 0.263231 -4.1027e-05
13:109815112 A G 0.570072 -8.7560e-06
13:109819961 C T 0.334437 -6.0169e-06
13:109823130 C A 0.326261 2.5423e-05
13:109824517 G A 0.199899 1.2936e-06
13:109824928 T C 1.011318 -2.0074e-06
13:109827038 T C 0.068306 -3.1794e-05
13:109829017 A G 0.194752 -3.9919e-06
13:109829618 C T 0.028756 5.5423e-07
13:109829678 A G 0.093546 1.4912e-05
13:109829711 T C 0.136329 4.9587e-05
13:109842648 A G 0.047547 -1.0386e-06
13:109842701 T C 0.060615 3.1578e-05
13:109842781 G A 0.858037 -2.5154e-05
13:109846137 C T 0.030289 2.6129e-05
13:109852534 T C 0.064940 -3.7830e-06
13:109853767 A G 0.486440 1.6921e-05
13:109859430 A C 0.021463 5.2194e-06
13:109861779 A G 0.102413 -1.7002e-05
13:109862059 A G 0.054023 -1.5192e-05
13:109864437 A G 0.060065 -3.2523e-06
13:109866763 T C 0.130750 -4.6473e-06
13:109879099 G A 0.479443 1.6032e-05
13:109879377 G A 0.105184 3.1053e-05
13:109881337 T C 0.243132 -2.1565e-05
13:109882239 T C 1.246395 -2.4649e-05
13:109885024 A G 0.766976 -4.3228e-05
13:109886682 T C 0.067201 1.5633e-05
13:109887963 G A 0.073868 1.2186e-05
13:109890809 C T 0.068510 3.8840e-05
13:109892022 C T 0.053445 8.8126e-06
13:109896007 T C 0.065606 3.9384e-05
13:109903367 G A 0.231599 -2.3435e-05
13:109910687 G A 0.308932 -6.7549e-06
13:109912499 A G 0.290324 2.5197e-05
13:109923816 T C 1.374290 4.9851e-05
13:109925222 C T 0.082089 8.3110e-06
13:109926741 G A 0.046894 1.8847e-05
13:109929322 T C 0.036096 2.5876e-05
13:109930744 C T 1.748117 1.7400e-05
13:109944192 T C 0.773001 -8.2360e-06
13:109952316 G T 0.456484 2.2824e-05
13:109960307 C T 0.069387 -3.8297e-07
13:109969281 T G 0.310234 -3.3929e-05
13:109976619 G T 0.464219 1.0778e-05
13:109985332 A C 0.800345 -2.3645e-05
13:109985943 T C 0.610870 8.8019e-06
13:109988841 C T 0.516974 3.3588e-05
13:109992154 G T 1.668558 6.5708e-06
13:109998337 C A 0.056291 -1.2300e-05
13:109998642 C T 0.032516 1.2071e-05
13:110001474 A G 1.199372 -1.5658e-05
13:110002218 A G 0.761795 1.5223e-05
13:110003078 T C 0.093329 -5.6403e-06
13:110005124 A G 0.206315 7.0077e-06
13:110007826 A G 0.087783 -8.6098e-06
13:110013123 C T 0.114183 6.8462e-05
13:110015286 C T 0.494338 9.9755e-06
13:110018781 C T 0.185066 -2.1046e-05
13:110019360 T C 0.216507 2.1173e-06
13:110022257 A G 0.024775 1.7643e-06
13:110025376 C A 0.043270 2.8410e-05
13:110033546 C G 0.151180 -2.8684e-05
13:110038027 A G 0.127493 -1.2829e-05
13:110039328 T C 0.163144 8.1424e-06
13:110042631 A G 0.068272 6.8727e-06
13:110043995 A C 0.338517 -2.0439e-07
13:110047114 T C 0.025958 -4.0406e-06
13:110047589 T C 0.974590 1.2219e-05
13:110048343 G T 1.301394 1.0467e-05
13:110054060 T C 0.032771 -4.6244e-07
13:110055163 T C 0.125929 -1.0717e-05
13:110058972 G A 0.450143 -7.7388e-06
13:110060787 A G 1.744490 9.3774e-06
13:110076137 T C 0.062397 -6.2230e-06
13:110076740 C T 0.856052 6.1534e-06
13:110079181 T C 1.697385 -1.3110e-05
13:110088387 A G 0.046574 1.3762e-05
13:110093151 A G 0.059524 -8.9374e-06
13:110100208 A G 1.276644 -1.3221e-05
13:110110241 A G 0.025628 -5.3343e-06
13:110115036 G A 0.065606 -6.5649e-06
13:110119378 C T 0.395189 -1.4791e-05
13:110119703 A G 1.842204 9.5896e-06
13:110122617 C T 0.261678 -5.4070e-06
13:110123782 A G 0.258900 -4.0196e-05
13:110127965 T C 0.170243 9.0342e-06
13:110128319 C T 0.191481 -7.8003e-06
13:110129092 G A 0.132467 -1.5717e-05
13:110137712 T C 0.040641 -1.3967e-05
13:110141913 A G 0.106261 1.7853e-05
13:110142194 C T 0.939650 2.9837e-05
13:110142575 C G 1.192090 1.4621e-05
13:110145231 G T 0.123832 -6.5972e-06
13:110147580 G C 1.943022 1.6025e-06
13:110149426 A G 1.528247 3.3044e-06
13:110151311 G A 0.035433 -5.6709e-06
13:110154028 C T 1.881659 -2.1215e-06
13:110166608 A G 0.038452 9.3556e-06
13:110176452 C T 0.163640 -4.2888e-07
13:110177108 C T 0.360415 -1.1050e-05
13:110177755 G A 1.695695 1.0338e-05
13:110178281 C T 0.984640 -1.7776e-05
13:110182158 A G 0.080430 -6.0273e-07
13:110188241 T C 1.062652 -5.3868e-07
13:110188419 T C 1.458704 2.1471e-05
13:110190849 T C 0.024047 -7.3773e-06
13:110191398 C T 0.033696 -3.3295e-06
13:110198930 C T 1.267342 3.3610e-05
13:110200331 C T 0.064223 -1.2734e-05
13:110205983 T C 0.102154 2.1757e-05
13:110208589 A G 0.075520 -2.7977e-05
13:110218732 A G 0.067276 2.8208e-05
13:110229737 T C 0.140195 2.5104e-07
13:110229758 A G 0.276725 1.8611e-05
13:110233234 A G 0.046805 -1.5452e-05
13:110234951 C G 0.026699 -1.5807e-05
13:110235894 C T 0.493110 -1.2573e-05
13:110237080 G T 0.082548 1.0477e-05
13:110238243 A G 0.160193 2.3656e-06
13:110241722 C A 0.083231 3.9535e-06
13:110242391 T C 0.988784 3.9304e-05
13:110243017 C G 0.650716 -3.9653e-05
13:110243425 T C 1.667946 8.6927e-06
13:110244855 A G 0.035698 1.4084e-05
13:110245568 T C 0.176281 -5.1995e-06
13:110247748 G A 0.090235 9.0932e-06
13:110252608 G A 0.751691 1.5495e-05
13:110257324 G A 0.406102 -2.1447e-05
13:110257726 C T 0.780623 -2.6501e-05
13:110264059 C T 0.324360 1.5376e-05
13:110270072 C T 0.319461 1.8904e-05
13:110271234 C T 0.091295 5.5158e-06
13:110273102 G A 0.899586 -2.7793e-05
13:110277396 A G 0.058168 2.9610e-05
13:110290826 C T 1.956880 1.0706e-05
13:110292562 T C 0.055268 1.7646e-05
13:110293276 A G 0.050188 -2.9630e-05
13:110294450 A G 0.045136 9.9623e-06
13:110295864 C T 0.534724 1.9737e-06
13:110303338 A G 0.189996 -2.1136e-05
13:110308929 A G 1.182982 -7.5777e-07
13:110309663 G A 0.265584 -2.3581e-05
13:110317631 A G 0.033726 5.7933e-06
13:110320148 A G 0.108152 -6.1167e-05
13:110320435 C T 0.084027 3.5054e-05
13:110324930 C T 0.026695 -1.9107e-05
13:110326865 T C 0.205043 3.0798e-05
13:110327087 G A 0.263156 1.8321e-05
13:110330521 A G 0.375568 1.3920e-05
13:110330711 A G 0.084237 2.5631e-05
13:110336458 A G 0.892079 -1.7625e-05
13:110336811 A G 0.559499 2.3020e-05
13:110340104 G A 0.286965 -3.7737e-05
13:110341016 C T 0.903863 -9.5675e-06
13:110341315 A G 0.558978 -6.7538e-06
13:110341341 A G 0.037565 4.6359e-06
13:110341834 C T 0.204231 1.5053e-05
13:110342863 C A 0.021449 1.9328e-05
13:110345717 C T 0.089575 -4.6272e-06
13:110345916 C T 0.524640 -2.7212e-06
13:110347885 T C 0.024088 1.1366e-05
13:110348712 A G 0.104113 6.4799e-06
13:110349448 T C 1.312450 -1.2803e-05
13:110350349 C T 0.262045 -1.5364e-05
13:110353686 A C 0.105347 8.1270e-06
13:110353905 C T 0.033141 6.6048e-06
13:110354028 A C 0.345714 -1.2737e-05
13:110354780 C T 0.471515 -3.0614e-05
13:110357798 C T 0.036704 4.5009e-06
13:110362475 T C 0.521533 -9.6533e-06
13:110364824 G A 0.042923 -1.2692e-05
13:110365489 A G 0.077312 2.5114e-05
13:110368440 T G 0.054526 -2.2861e-06
13:110375863 A G 0.211449 -1.7056e-05
13:110376599 G T 1.745346 1.5582e-05
13:110379766 C T 0.581995 4.7245e-05
13:110382086 T C 0.594898 -1.1405e-05
13:110382882 C A 0.078896 1.1589e-06
13:110383549 T C 0.798302 3.1099e-06
13:110386267 T C 0.019998 2.1393e-06
13:110393016 T C 1.191719 -1.0220e-05
13:110397663 T C 0.565496 1.8100e-05
13:110401026 T A 0.307293 -4.3611e-06
13:110404191 C T 0.058786 -1.3333e-05
13:110404517 G A 0.198961 -3.3026e-06
13:110407815 A C 0.645779 1.4034e-05
13:110416505 A G 0.034614 3.6324e-06
13:110422391 T C 0.116706 -7.6344e-06
13:110426389 C A 0.683055 1.8901e-05
13:110433132 T C 0.151455 7.7166e-06
13:110435231 T C 0.661588 2.2059e-05
13:110436232 A G 1.167084 -9.7507e-06
13:110441483 A G 0.504751 3.0653e-05
13:110449891 A G 0.093233 -7.4521e-06
13:110457029 A G 0.658134 1.6348e-05
13:110459730 T G 0.076108 2.3454e-05
13:110464734 T G 0.403029 -3.9026e-05
13:110467293 T C 0.121527 5.6037e-06
13:110468273 C T 0.245586 1.3687e-05
13:110468395 A G 0.075568 -8.3963e-07
13:110469423 G A 0.035372 7.3004e-06
13:110470615 T C 0.111004 -8.3912e-06
13:110470677 G A 0.029973 1.5586e-05
13:110470768 T C 0.189724 6.9269e-06
13:110470932 G A 1.460210 -3.3962e-05
13:110472478 A C 0.025808 -1.4349e-05
13:110472869 A G 0.048339 1.3088e-05
13:110473885 T C 0.062438 -4.5857e-06
13:110491247 T C 0.043028 -2.2574e-05
13:110492123 A G 0.228495 2.3808e-05
13:110495729 C T 1.174955 -2.4310e-05
13:110499286 T C 1.486916 -5.7039e-05
13:110500426 A G 0.173343 -1.4191e-05
13:110509345 T G 1.441474 -2.1328e-05
13:110510202 T C 0.081504 -6.2164e-05
13:110523684 T C 0.055213 1.2617e-05
13:110523876 G A 0.124026 3.1273e-05
13:110526678 G A 0.941186 -4.4468e-06
13:110526757 A C 0.045432 -1.7238e-07
13:110531776 T C 0.155253 8.9243e-06
13:110532671 G C 0.067874 -1.0042e-05
13:110532917 C G 0.053340 -7.0471e-06
13:110533192 A G 0.055220 -8.3477e-06
13:110534402 A C 0.844258 2.3456e-06
13:110535107 T C 0.277782 3.0587e-07
13:110535148 G A 0.220679 -4.4506e-06
13:110535780 A G 0.121020 8.3199e-06
13:110536906 A G 1.489078 1.2297e-06
13:110542417 C A 0.976412 8.7216e-06
13:110545706 T C 0.041913 -8.2896e-06
13:110550835 A G 0.062978 8.8029e-06
13:110551123 G C 0.079576 -2.5394e-06
13:110562737 T C 1.403576 1.6417e-05
13:110562962 A G 0.020035 8.1937e-06
13:110563003 T C 0.091258 1.4560e-05
13:110572366 G A 0.540460 -1.6437e-07
13:110578527 T C 0.105857 -3.0385e-05
13:110579732 C G 0.316799 6.9007e-06
13:110592071 C T 0.162335 -8.1927e-06
13:110596652 A C 0.050351 -5.1779e-06
13:110605230 G A 0.060269 -4.0566e-06
13:110612363 A G 0.052075 -2.4104e-05
13:110614147 G T 0.084237 -2.1091e-05
13:110614688 A C 0.047264 1.1644e-05
13:110628767 T C 0.031472 -1.6013e-06
13:110633495 G A 0.742763 1.8513e-05
13:110635054 T C 0.164300 2.5388e-05
13:110635277 G T 0.334148 2.8035e-06
13:110635873 G A 0.226765 3.8148e-06
13:110637672 G A 0.046333 -9.0890e-06
13:110651455 A G 0.602551 2.7308e-05
13:110653314 A G 0.081371 2.9372e-06
13:110653926 C T 0.370353 -1.1688e-06
13:110660190 A G 0.052065 -2.2986e-05
13:110662982 G A 0.105969 1.7548e-05
13:110663140 C T 0.149470 -1.4611e-06
13:110664771 C T 0.314456 -1.7346e-05
13:110669498 C T 1.429870 5.0404e-06
13:110673972 A G 0.123169 2.3760e-06
13:110675679 C T 0.082075 4.1945e-06
13:110678575 G A 0.101488 1.5615e-06
13:110681212 G A 1.044636 7.5617e-06
13:110683163 G A 0.124811 -7.5165e-06
13:110683191 C T 0.955411 -6.6081e-06
13:110685141 A G 0.074320 7.5745e-06
13:110691321 T G 0.042794 -1.7435e-05
13:110699373 C T 0.152200 1.0596e-05
13:110706528 G C 0.096970 2.8911e-05
13:110708368 A G 0.870644 4.1479e-05
13:110709426 G A 1.906566 -2.4321e-05
13:110711702 A G 0.810677 1.8250e-05
13:110712796 G A 0.057219 7.1454e-06
13:110712965 T C 0.030082 1.0487e-05
13:110713452 C T 0.798278 -7.0020e-06
13:110717607 T C 0.853689 2.9524e-05
13:110718803 T C 0.093417 2.6700e-05
13:110718829 G T 1.478110 5.0195e-06
13:110721179 T G 0.222280 -3.0255e-05
13:110722652 A G 0.207637 3.0558e-05
13:110722820 T C 0.075585 -4.3444e-05
13:110730712 T C 1.506927 1.5689e-05
13:110741042 A T 0.127143 1.3281e-05
13:110741778 A C 0.223583 1.9276e-06
13:110743894 A G 0.205934 5.2797e-06
13:110755182 C T 0.699102 3.7680e-05
13:110759074 T C 0.588336 -2.3506e-05
13:110760928 A G 0.073854 1.4083e-05
13:110767948 T C 0.026406 1.6032e-05
13:110769485 G T 0.361816 -2.6300e-05
13:110772717 G A 0.032261 6.7539e-06
13:110775732 A G 0.028089 3.4929e-06
13:110778789 G A 0.067816 8.8548e-06
13:110781632 T C 0.168879 3.2623e-06
13:110781786 A G 0.068863 -1.2156e-05
13:110783072 G T 0.053714 1.4163e-05
13:110784411 T C 0.411168 -2.1135e-05
13:110784694 C G 0.462202 -1.1420e-05
13:110785284 C T 0.297845 -2.3070e-05
13:110785603 T C 0.049600 2.3311e-05
13:110786224 T C 0.093213 -2.1033e-05
13:110791669 T C 0.045663 -2.5575e-05
13:110792743 G A 0.184461 1.5578e-05
13:110797902 T C 1.325509 -4.7541e-05
13:110802851 A G 0.031442 -9.3489e-06
13:110806490 A G 1.835085 8.3264e-06
13:110806852 C T 0.118137 -3.7669e-08
13:110809040 C T 1.708798 -5.2333e-06
13:110809885 T G 0.075796 6.3835e-06
13:110810658 A G 0.445098 -3.6489e-05
13:110811451 A G 0.291436 2.7172e-05
13:110811578 C T 0.379560 3.4297e-05
13:110814340 C T 0.317078 -2.2635e-05
13:110817665 G A 1.091343 -1.0454e-05
13:110818598 G T 0.682191 -1.8791e-05
13:110819166 A G 0.025169 -7.0012e-06
13:110821078 G A 0.355768 -4.1223e-07
13:110828119 A G 0.122638 -5.7970e-06
13:110829755 T C 0.062876 -1.1463e-06
13:110830090 A G 0.312002 -6.8032e-06
13:110831837 A G 0.275862 1.1473e-05
13:110831866 C T 0.150225 4.0294e-05
13:110832918 C T 0.740271 2.6802e-05
13:110837029 C G 0.028559 -4.4829e-06
13:110844721 T C 0.938388 5.8329e-06
13:110845119 G A 0.069156 -3.2701e-06
13:110849219 A G 0.550941 -1.5188e-06
13:110851808 A C 0.947507 1.1087e-05
13:110852856 A G 0.314943 7.3952e-06
13:110854710 T C 0.049311 1.1286e-05
13:110858320 C T 1.285085 -4.8085e-06
13:110861671 C T 0.521217 -4.6201e-07
13:110863219 G A 0.040244 -1.0806e-07
13:110866065 T C 0.492281 1.8800e-05
13:110866738 A G 0.378376 7.6154e-06
13:110867235 G A 0.977208 -1.2693e-05
13:110867442 T C 0.171946 6.3231e-06
13:110867522 A T 0.053612 6.9309e-06
13:110868557 A G 0.089861 -2.8115e-05
13:110869433 G T 0.294608 1.0575e-05
13:110870710 T C 0.025845 1.0738e-05
13:110872842 C T 1.241037 9.1936e-06
13:110873140 A G 0.115638 2.4680e-05
13:110873556 C G 1.421316 2.1648e-05
13:110876996 G T 0.026420 3.4611e-06
13:110877238 A G 0.434922 3.4648e-05
13:110878934 T C 0.097303 -2.1130e-05
13:110879554 T C 0.696556 -7.2881e-06
13:110881373 T C 0.219129 -1.4370e-05
13:110882325 A C 0.089405 1.2154e-05
13:110883720 A G 1.710152 8.8402e-06
13:110884208 T C 0.201609 -2.6153e-06
13:110884787 T C 0.054030 -1.9881e-06
13:110885044 C T 0.374504 -6.3493e-07
13:110887334 A G 0.140270 -1.4982e-05
13:110888139 T C 0.032108 1.8620e-05
13:110889618 A G 0.521359 -6.5427e-06
13:110893548 G T 0.417634 1.4175e-06
13:110897287 C T 0.434140 8.2448e-07
13:110898130 A G 0.064226 -1.5747e-05
13:110899906 G T 0.644746 -4.7344e-06
13:110900793 A G 1.061856 -1.7623e-05
13:110903507 T C 0.923450 2.4277e-05
13:110906641 C T 0.601918 8.5495e-06
13:110907788 A G 0.219462 -4.6893e-06
13:110907856 A G 0.887418 -2.6375e-05
13:110908284 A G 1.962316 1.3142e-05
13:110908418 G T 0.323068 7.7370e-06
13:110908504 T C 0.363635 -5.2879e-07
13:110909015 T C 0.866567 1.9313e-05
13:110909606 C T 0.449304 -2.8807e-05
13:110910150 A G 0.034328 -1.5949e-05
13:110910173 C T 0.045207 5.1024e-07
13:110910450 C A 0.778583 2.6048e-05
13:110912920 G A 0.391384 8.5563e-06
13:110916553 T C 0.132097 1.9926e-05
13:110920852 G A 0.269830 -1.7026e-05
13:110927980 A G 1.401913 3.6898e-05
13:110930364 G A 0.256282 2.3130e-05
13:110931311 C T 0.293343 -2.2256e-06
13:110937046 T C 0.254507 1.4219e-05
13:110937565 A G 0.400618 7.2623e-06
13:110938374 A G 0.085053 -1.9724e-05
13:110941530 T C 0.246361 1.0890e-05
13:110941977 G A 0.768873 -1.1702e-05
13:110943921 T C 1.699908 -4.7388e-06
13:110951719 A G 1.929998 4.4370e-06
13:110953717 T C 0.129142 2.8157e-05
13:110953791 T G 1.863157 6.9816e-06
13:110953848 C T 0.868961 -6.9865e-05
13:110954169 T C 0.634359 2.5134e-05
13:110954486 C T 1.337463 1.8099e-05
13:110955175 G A 0.057233 3.0162e-06
13:110955270 A G 0.365012 -4.3069e-06
13:110955722 T C 0.252620 -5.0722e-07
13:110956393 G A 0.649713 3.4542e-05
13:110960943 A G 0.861998 -1.1296e-05
13:110961184 T G 0.125841 3.5694e-06
13:110962520 T C 0.326873 -4.2834e-06
13:110962689 A G 0.279591 -1.4696e-05
13:110962959 A G 0.248459 2.9413e-06
13:110963631 C A 0.115876 9.2179e-06
13:110963676 A T 0.044113 1.2747e-05
13:110964130 T C 0.641931 2.6946e-06
13:110964421 A G 0.286190 8.4570e-06
13:110964646 A G 0.444785 3.2999e-05
13:110964817 G A 1.515250 2.2381e-05
13:110966349 T G 0.369581 7.8554e-06
13:110966788 C T 0.050940 4.0648e-06
13:110968070 A G 0.181734 -1.4415e-05
13:110970267 G A 0.563878 -2.6508e-06
13:110970972 A G 0.047400 1.2494e-05
13:110971125 T C 1.184328 2.4127e-06
13:110971565 C T 0.099397 -1.1470e-05
13:110974330 G A 0.104429 -8.7223e-06
13:110976495 A G 0.054156 5.8306e-07
13:110977389 G A 0.419314 -2.6299e-05
13:110977842 T G 0.109022 -9.4030e-06
13:110979948 A G 0.666311 4.2074e-05
13:110982357 G A 0.277137 -3.1082e-05
13:110982405 T C 0.148552 -1.6252e-05
13:110983598 G A 0.144064 3.7672e-06
13:110983707 T G 0.184525 -2.3568e-05
13:110983938 T G 0.076326 3.8625e-06
13:110984039 A C 0.050141 8.2420e-06
13:110984301 C T 0.184777 1.7070e-05
13:110984609 G A 1.714490 -2.5612e-05
13:110984829 T C 1.513091 -2.5151e-05
13:110984833 G A 0.129836 -3.9532e-06
13:110985222 G A 0.252665 -2.5170e-05
13:110986466 A G 0.144054 -5.7474e-06
13:110988416 A G 1.929508 -1.0598e-05
13:110990260 T C 0.115812 1.4156e-05
13:110990833 A G 0.057749 -2.3024e-05
13:110991189 A G 1.550387 2.4720e-05
13:110993190 A G 1.514835 3.8428e-05
13:110995767 T C 0.218728 1.2564e-05
13:110998963 C T 1.688937 -3.6356e-05
13:111002576 A G 0.144309 1.1186e-05
13:111004118 G A 0.364335 8.6916e-06
13:111005704 T G 0.035770 3.2647e-06
13:111005853 G A 0.034593 1.5274e-05
13:111009055 T C 1.729225 -1.4056e-05
13:111012039 T C 1.285204 -3.3736e-05
13:111014433 G A 0.685795 -1.9010e-05
13:111018500 C T 0.085944 1.1050e-06
13:111019895 C T 0.794267 -1.9835e-05
13:111021081 T G 0.428973 1.3899e-05
13:111021847 A T 0.059106 -1.0281e-05
13:111030578 G A 0.651542 2.9851e-05
13:111033821 A C 0.761499 -1.9887e-05
13:111040103 T C 0.043304 -1.5630e-05
13:111046413 G A 0.049396 1.0608e-05
13:111047069 T G 0.034059 1.9733e-05
13:111048402 T C 0.035987 1.2066e-05
13:111049623 C T 0.527574 -8.3523e-06
13:111055797 C T 0.028361 -1.6053e-05
13:111060369 G A 1.525436 2.8627e-05
13:111065472 A C 0.103191 2.0585e-05
13:111067420 G A 0.195782 8.3302e-06
13:111067927 C T 0.310638 9.2696e-06
13:111067942 T C 0.062278 -8.9024e-06
13:111070351 A G 0.034801 -2.4467e-05
13:111072084 G A 0.062394 -1.2487e-05
13:111074436 G A 1.269208 -1.9906e-05
13:111076407 C T 1.926203 1.5929e-05
13:111076692 G A 0.125283 1.0883e-05
13:111081408 T C 0.051854 -6.1640e-06
13:111082058 C T 0.992476 4.7469e-05
13:111082157 A C 1.459156 4.3507e-05
13:111086571 C T 0.067976 6.2117e-06
13:111087285 A G 0.031071 -3.3357e-06
13:111090909 C T 0.578878 9.1835e-05
13:111091995 G T 0.859319 -3.0258e-05
13:111093708 A G 0.136411 6.6363e-07
13:111098110 T C 1.692656 6.2170e-06
13:111100184 T C 0.951349 -1.3343e-05
13:111102413 C T 0.201191 -3.3073e-06
13:111103598 A G 1.460016 3.8410e-05
13:111107399 G A 0.398204 3.9652e-05
13:111110217 T C 0.142415 1.1893e-06
13:111111497 A G 0.606263 -7.5472e-06
13:111112743 C T 1.210891 2.6116e-05
13:111117215 A G 0.056420 -6.4278e-06
13:111119396 C G 0.202595 2.1482e-06
13:111121620 T C 0.412245 3.6925e-05
13:111123730 C T 1.031805 2.4027e-05
13:111124255 A G 1.028079 2.7032e-05
13:111127865 C A 0.908375 8.5606e-07
13:111129168 A G 0.211262 -7.7251e-06
13:111129942 T C 0.299905 4.4714e-05
13:111130674 T C 0.624602 -2.8760e-05
13:111132947 A G 0.385581 5.5737e-06
13:111135250 T G 1.307840 1.5394e-05
13:111135593 T G 0.684258 -4.3985e-06
13:111135823 G A 1.542646 1.9707e-05
13:111136192 C T 1.055896 -1.4084e-05
13:111139386 G C 0.113078 8.7166e-06
13:111139428 T C 0.029555 -7.9699e-06
13:111139461 G T 1.721572 -1.9843e-05
13:111142648 G A 0.035005 -5.6543e-06
13:111143601 G A 0.027913 -6.0359e-06
13:111149288 G A 0.092533 -9.9515e-06
13:111151460 C T 1.190189 -3.3012e-05
13:111152121 G A 0.167740 1.6750e-05
13:111152644 T C 1.899022 -2.3634e-06
13:111155271 C T 0.736374 -5.1412e-06
13:111158874 G A 1.799876 4.4414e-05
13:111164258 T G 0.035596 8.7568e-06
13:111165079 T C 0.894317 4.7302e-06
13:111168912 T C 1.850612 -2.0296e-05
13:111169773 G A 0.141171 1.6495e-05
13:111172036 A G 0.024632 -1.4944e-05
13:111173028 G C 0.117926 1.9709e-05
13:111173656 T C 0.049104 1.2704e-05
13:111173697 C G 0.904802 1.1769e-06
13:111175244 G A 1.061251 7.8400e-06
13:111176634 C T 0.361649 -3.2275e-05
13:111177567 A G 0.022660 -2.3186e-05
13:111185674 A G 0.214583 -2.2792e-06
13:111187750 A G 0.657023 2.0801e-05
13:111190101 C T 0.525738 1.4484e-06
13:111191080 A G 0.020671 3.0691e-06
13:111191681 G T 0.042709 1.6560e-05
13:111193672 A G 0.528666 2.4150e-06
13:111197560 A G 0.530770 4.4110e-06
13:111199317 A C 0.068523 1.3221e-05
13:111200016 G A 1.827439 -3.8978e-05
13:111206598 C A 1.845532 -4.4679e-05
13:111209413 T C 0.482686 -4.8280e-06
13:111217913 T G 1.846933 -1.0751e-04
13:111220842 A G 0.583484 -3.3267e-05
13:111223527 G A 0.437717 -7.3018e-06
13:111231833 T C 0.354843 -3.1919e-05
13:111234073 G T 0.774068 1.7611e-05
13:111234405 A G 0.040767 8.0385e-06
13:111235068 G A 0.079668 6.2050e-06
13:111236528 T C 1.150214 4.7871e-06
13:111236550 C T 0.073831 2.5894e-05
13:111241026 C T 0.048277 7.1011e-07
13:111243736 G A 1.140283 -1.5210e-05
13:111245092 G A 1.047142 -1.9723e-05
13:111249968 A G 1.208729 -8.0948e-06
13:111251566 C T 1.490846 8.2566e-07
13:111254499 T C 0.747675 2.5151e-05
13:111267438 A G 0.158721 -1.1859e-05
13:111269918 A G 0.033600 1.7786e-05
13:111279817 G A 0.059680 3.7569e-06
13:111283591 T G 0.062152 -3.4827e-06
13:111286939 T C 0.043436 1.3463e-05
13:111287256 T C 0.020617 2.1718e-06
13:111290220 G A 0.250332 2.9857e-05
13:111290568 G A 0.026304 -1.0003e-05
13:111290628 C G 0.096983 -1.7750e-06
13:111290880 A G 0.507427 2.9535e-05
13:111291538 C T 0.260076 -1.2047e-06
13:111292044 G A 0.510599 2.1858e-05
13:111293847 A G 0.225160 7.1221e-06
13:111293915 G T 0.252984 3.7554e-06
13:111295695 A C 0.124784 -1.4773e-06
13:111298906 C T 0.407537 -4.8886e-06
13:111300897 T C 0.363135 -3.8097e-06
13:111307624 A C 0.415523 2.9204e-05
13:111307645 A G 0.071325 -1.6568e-06
13:111308210 T C 0.759303 7.7940e-06
13:111312161 C T 0.063142 -1.2242e-05
13:111315249 A G 1.018628 -7.6908e-06
13:111315287 T C 0.283222 1.3175e-05
13:111317271 A G 0.084217 1.4283e-05
13:111319754 C T 1.684547 -4.2982e-05
13:111319945 G A 0.065902 -1.9289e-05
13:111321757 T C 1.300096 -1.2841e-05
13:111328765 T C 0.123597 -3.1288e-05
13:111330886 G A 0.119881 -6.9739e-06
13:111334042 A G 0.024183 4.3806e-07
13:111335406 T C 0.037663 6.6064e-06
13:111340101 A T 0.124437 -2.8515e-05
13:111353111 T C 0.512414 -3.1590e-05
13:111354411 A G 0.215348 -2.2919e-06
13:111366819 A G 0.392136 6.8076e-06
13:111375571 T G 0.468672 -6.1915e-05
13:111380518 T C 0.040614 1.1048e-06
13:111383427 C G 1.539895 5.4029e-05
13:111401085 G A 0.687240 -1.9187e-05
13:111401141 T G 0.046329 1.7710e-05
13:111402285 T C 0.036674 2.2199e-05
13:111406460 T C 0.110651 4.1182e-06
13:111409457 C G 0.330721 -8.5480e-05
13:111411981 G A 0.058545 -2.0741e-05
13:111412034 A G 0.054567 -7.4962e-06
13:111412894 T C 0.050256 5.2654e-05
13:111419154 A G 0.258332 -4.1391e-05
13:111421775 T C 0.719447 -6.9916e-06
13:111424193 A G 0.089463 -3.0753e-06
13:111425249 A G 0.747794 -5.6211e-06
13:111425843 A G 0.910037 2.6784e-05
13:111429368 A G 0.020708 2.0132e-06
13:111432692 C T 1.467197 5.1815e-06
13:111432952 A G 0.035042 4.2730e-06
13:111435517 G A 0.541786 1.4709e-05
13:111439850 C A 0.302469 1.5374e-05
13:111441764 T C 0.065331 -1.5010e-05
13:111442243 G A 0.071638 7.1664e-07
13:111444312 A T 0.027865 2.2835e-06
13:111444510 A G 0.613277 4.1179e-06
13:111445833 A G 0.543839 -3.3474e-05
13:111448770 C T 0.465755 -4.7521e-05
13:111448881 T C 1.421955 1.0905e-05
13:111451152 A G 0.878603 -3.6430e-05
13:111451962 A G 0.051987 -2.3840e-05
13:111454124 G A 1.106761 -2.0362e-05
13:111455627 T C 0.167652 5.5100e-06
13:111456327 G A 0.098381 -9.1088e-06
13:111459167 G A 0.572313 6.8801e-06
13:111459343 A G 0.079348 -2.1054e-05
13:111462481 A G 0.185916 1.3515e-05
13:111466394 G T 0.044521 -3.5393e-06
13:111466839 G A 0.054173 -6.0639e-06
13:111467706 C T 1.127657 -1.2428e-05
13:111468010 T C 0.065049 3.6048e-05
13:111470038 A G 0.252597 -6.3226e-06
13:111472242 A C 0.044425 6.7721e-07
13:111472862 A G 1.401689 -9.0732e-06
13:111481785 T C 0.369880 1.5477e-05
13:111493160 A G 0.023778 3.2172e-06
13:111494454 G C 0.421632 -3.9876e-06
13:111496014 T C 0.145441 7.8341e-06
13:111496881 A G 1.178005 -3.4561e-05
13:111499063 G C 0.048774 7.1582e-06
13:111502659 G A 1.012909 -1.6196e-05
13:111506535 G A 1.447556 1.8841e-06
13:111508783 G T 0.053530 -2.5913e-06
13:111509039 T C 0.053221 3.0373e-05
13:111514902 G A 1.943900 -6.7125e-06
13:111519399 A G 0.128574 2.1306e-05
13:111527329 G A 1.712885 -4.1024e-05
13:111529924 G A 0.401890 5.2919e-06
13:111532288 A G 0.051429 3.1413e-06
13:111532381 A G 0.026417 -2.4292e-06
13:111537149 T C 0.020045 -2.7149e-06
13:111540560 C T 0.761026 -1.2638e-05
13:111545005 T C 0.120310 1.2341e-05
13:111548896 G A 0.209453 1.5353e-05
13:111550126 C T 0.052602 7.9412e-06
13:111560664 A C 0.213254 2.5682e-06
13:111565706 A G 0.248945 -4.0295e-05
13:111568474 T C 1.262058 -1.3408e-05
13:111568989 T C 0.044150 2.6992e-05
13:111571321 A G 1.657995 -2.7502e-06
13:111576726 A C 0.396786 1.8098e-05
13:111579233 T C 0.142153 2.5959e-05
13:111585079 G A 0.122329 1.4241e-06
13:111591283 C T 1.673467 6.8927e-06
13:111592780 C T 0.194334 2.2888e-05
13:111597193 T C 0.195296 -2.1593e-05
13:111598851 G A 1.966192 7.2037e-06
13:111601542 A G 0.309326 -1.9575e-05
13:111603363 C A 0.556218 -1.0857e-05
13:111606486 C A 0.041634 1.0991e-05
13:111606735 A G 0.165990 -3.1698e-05
13:111608726 A G 0.571935 1.3836e-05
13:111612154 A G 0.034814 6.7376e-06
13:111615379 C T 0.906206 -3.1152e-05
13:111619127 C T 0.481666 -1.5985e-05
13:111621413 C A 0.546457 6.6785e-06
13:111624775 T C 0.046465 -1.9554e-05
13:111625921 T C 0.690225 1.0031e-05
13:111632966 A G 0.595197 -1.4404e-06
13:111633463 T C 0.037221 -2.0953e-05
13:111637013 T C 0.385033 1.0256e-05
13:111640736 C T 0.318761 -2.1009e-06
13:111641272 C G 1.023721 -1.7200e-06
13:111644570 T G 0.064022 1.6079e-06
13:111645479 G C 0.032771 -2.1597e-06
13:111654560 T C 0.074344 -3.4893e-06
13:111657134 A G 0.978238 1.6031e-05
13:111659127 C T 0.375201 -1.1941e-05
13:111665159 T C 0.024642 -1.1706e-05
13:111666591 G C 0.275178 -5.7737e-06
13:111680019 G C 0.150276 3.3271e-05
13:111680121 T C 0.296454 1.7621e-05
13:111680903 C G 0.570599 7.5375e-06
13:111683466 C T 0.274138 -2.1963e-06
13:111695687 G A 0.039142 4.1964e-06
13:111699707 C A 1.373909 -6.7977e-06
13:111711587 C T 0.787103 -1.2612e-05
13:111714731 A G 0.064529 1.4422e-05
13:111722085 A G 0.576450 1.6390e-05
13:111729933 T G 0.656339 8.2251e-06
13:111732748 G A 0.654255 4.4450e-06
13:111733109 A G 0.077156 -2.2405e-05
13:111734552 A G 0.053139 9.1854e-06
13:111735210 C A 1.224905 1.7018e-05
13:111735250 G A 0.299790 -8.1487e-06
13:111741650 T C 0.890162 -2.5550e-06
13:111741717 A G 0.019988 -4.7403e-06
13:111742085 A G 0.110671 8.9267e-06
13:111743690 G C 0.025128 -2.5931e-05
13:111748691 C T 0.976514 -1.3796e-05
13:111766018 C T 0.983572 1.7341e-06
13:111769758 T C 0.608728 2.9875e-06
13:111774012 T C 0.043766 8.0599e-06
13:111782540 T G 0.056420 5.3467e-06
13:111783454 G A 0.350042 5.2682e-06
13:111784904 G A 0.029983 -1.2081e-05
13:111786005 T G 0.610479 1.4164e-05
13:111792557 T C 0.380695 8.0255e-06
13:111792864 G C 0.045898 -5.8527e-06
13:111795704 A G 0.168196 1.4521e-05
13:111797578 C T 0.186749 -7.4229e-06
13:111805107 G T 0.810660 2.0978e-05
13:111807632 C T 0.033090 1.1473e-05
13:111810774 C T 0.097034 -6.1655e-06
13:111813824 A G 0.105344 -6.2037e-06
13:111817775 A G 0.106659 1.9401e-05
13:111818832 G A 1.770022 -2.5419e-05
13:111818978 A G 0.085186 -2.8881e-05
13:111823062 T C 0.043749 -6.3022e-06
13:111824493 T C 0.039268 -1.4708e-05
13:111825086 G A 0.450340 -8.4718e-05
13:111827167 C T 1.510942 -1.8535e-05
13:111827229 T C 0.051008 -3.0722e-05
13:111831834 G A 0.393472 2.1640e-05
13:111833621 G T 0.455892 -1.6749e-05
13:111833646 C A 0.075129 2.7661e-07
13:111834031 G A 0.898209 -3.8774e-05
13:111835536 A G 0.059867 -1.8757e-06
13:111839478 A G 1.795613 -8.4536e-06
13:111854193 T C 0.620566 5.0776e-06
13:111854406 T C 0.029980 4.7992e-07
13:111855676 T A 0.026709 -1.8090e-05
13:111861627 G A 1.051133 -3.4059e-05
13:111864694 T C 0.043338 -6.9201e-06
13:111870037 C T 0.333852 2.2132e-05
13:111870226 T C 0.025774 9.8446e-06
13:111872273 C A 0.299252 -1.6748e-06
13:111873123 T C 0.049151 -5.4134e-06
13:111879617 A G 0.026077 9.0609e-06
13:111882203 T C 0.149793 -5.9194e-06
13:111884732 A G 0.063570 2.0478e-06
13:111886057 C T 0.247969 -2.8061e-06
13:111890513 C T 0.341556 -3.0104e-05
13:111897442 A G 0.164181 -7.4334e-06
13:111899412 T C 0.172466 -1.6362e-05
13:111914787 A C 0.036704 1.3071e-05
13:111915121 T C 0.319152 -4.7560e-06
13:111915357 C G 0.081769 8.5492e-06
13:111918298 A G 0.030666 -1.2494e-06
13:111920473 G C 0.031448 1.7487e-07
13:111922645 T C 0.052034 -4.1712e-06
13:111924466 A G 0.040913 -8.4786e-06
13:111927761 A G 0.037704 6.5801e-06
13:111927771 A G 0.083231 6.9236e-06
13:111931976 G C 0.060860 -8.6635e-06
13:111932913 A G 0.047309 4.3072e-06
13:111933098 G C 0.584022 1.9423e-05
13:111934714 C T 0.047332 3.9560e-06
13:111942381 G A 0.043691 -1.3158e-05
13:111947300 G A 0.076571 -2.9467e-06
13:111949253 A G 0.843513 -1.4037e-05
13:111961104 A G 0.257292 -5.4202e-06
13:111965135 G A 0.165272 1.6248e-06
13:111965811 C T 1.863089 -7.4213e-06
13:111970027 A G 0.596730 6.9793e-06
13:111971063 G A 0.242622 -9.7984e-06
13:111971579 G A 0.481911 3.2310e-05
13:111972570 T C 0.020627 -4.2869e-06
13:111973681 C A 0.416502 3.4868e-07
13:111973789 T G 0.306276 1.5376e-05
13:111973816 G T 0.163042 -2.0447e-05
13:111980150 C T 0.629498 -6.2541e-06
13:111982466 G A 0.182543 -2.0948e-05
13:111990230 T C 0.535013 4.2974e-08
13:111995169 T C 0.033954 2.7943e-05
13:111999088 T G 0.608429 5.4685e-06
13:112007965 G A 1.452639 -2.5023e-06
13:112008923 C T 0.086899 6.5677e-06
13:112009398 T C 0.029510 -8.5443e-06
13:112018392 A G 0.311339 -7.6471e-06
13:112021259 G A 0.030194 -9.5593e-06
13:112026623 C T 1.586643 4.8915e-06
13:112029664 T C 0.089789 5.7524e-07
13:112035959 T C 0.021307 3.7829e-06
13:112039771 T C 0.226812 7.7621e-06
13:112046776 A G 0.056454 -5.2082e-06
13:112048353 T G 0.218925 5.6242e-06
13:112051242 C T 0.848953 -8.9913e-06
13:112051675 T G 0.092339 -5.9235e-06
13:112057365 T C 0.874863 7.1780e-06
13:112059299 C A 1.637810 6.5855e-06
13:112063685 C A 0.283086 -2.2009e-05
13:112067056 A G 0.699163 -9.9048e-06
13:112071302 A G 0.814801 3.8295e-07
13:112071561 A G 0.042029 5.3590e-06
13:112073811 A G 1.052204 -3.8104e-05
13:112075097 T C 0.440114 1.2821e-05
13:112075145 C T 0.175465 -6.0446e-06
13:112076668 A G 1.752534 1.3689e-05
13:112079633 C T 0.748580 -1.0350e-05
13:112079904 C G 0.191498 -4.8940e-06
13:112082524 A G 0.035725 1.3443e-05
13:112083952 A C 0.803548 2.5077e-05
13:112085440 T C 0.468553 -1.5506e-05
13:112087775 G A 0.026699 1.4671e-06
13:112088020 C T 0.287690 9.1321e-06
13:112091999 A G 0.317231 -1.4966e-05
13:112095812 A G 0.753683 2.3303e-05
13:112096885 A G 0.065120 3.8314e-06
13:112096926 A C 0.102460 -4.3886e-07
13:112102286 T C 1.137955 1.7929e-05
13:112102805 C A 0.104371 -1.9368e-05
13:112110168 A C 0.030238 9.7124e-06
13:112113080 A G 0.847739 3.4419e-06
13:112119724 T G 0.094083 -1.8516e-06
13:112123105 T C 0.024122 8.2481e-06
13:112124978 A G 0.192610 2.1707e-08
13:112128232 T C 0.050555 -1.5191e-05
13:112128446 C T 1.432787 -4.7488e-05
13:112132391 T C 0.335280 -4.4543e-05
13:112132433 T C 0.055992 5.7684e-06
13:112135006 C T 0.134684 3.7388e-05
13:112137017 A G 0.056437 1.2266e-05
13:112137059 A G 0.024955 -1.3469e-05
13:112140372 T C 0.029337 1.9288e-06
13:112140765 A G 0.581329 2.7116e-05
13:112141932 T C 0.068860 -5.1656e-06
13:112142093 A G 0.054441 1.1291e-05
13:112143108 T C 0.023510 -3.3857e-06
13:112143190 G A 1.244049 -1.8655e-05
13:112144613 C T 0.769465 -3.2212e-05
13:112147445 T C 1.409801 -6.0422e-06
13:112155774 A G 0.066885 3.4246e-05
13:112156412 C A 0.257156 1.2063e-05
13:112156507 T C 0.182502 -3.2339e-05
13:112157919 A C 1.342631 -2.4041e-05
13:112161115 C T 0.867407 -2.3154e-05
13:112161629 T C 0.070920 3.7266e-05
13:112164472 C T 0.032652 1.2584e-06
13:112166108 C T 0.177189 -3.3892e-05
13:112166489 A G 1.081361 3.0049e-06
13:112166496 G A 0.061068 1.5160e-05
13:112168274 G A 0.322463 -1.0594e-05
13:112168877 C A 1.471028 4.6113e-05
13:112169605 A G 0.041097 1.7457e-05
13:112171072 C A 1.833789 -1.0885e-05
13:112171073 A C 1.318019 4.8782e-05
13:112171455 T C 0.045143 1.2314e-05
13:112174579 A G 0.156164 -2.6530e-05
13:112180465 G T 1.019444 2.4293e-05
13:112181437 G C 0.571769 -4.1376e-05
13:112182273 T G 0.022228 -7.5342e-06
13:112184757 T C 0.027263 1.3077e-08
13:112188317 A G 0.045398 1.2773e-05
13:112188913 C T 0.076765 1.3686e-05
13:112193053 G A 0.313763 -2.3089e-05
13:112193731 A G 0.570674 -8.8645e-06
13:112195182 G A 0.821605 1.1749e-05
13:112197638 T C 0.028001 1.4780e-05
13:112200179 A C 1.748376 -4.1271e-05
13:112210929 A G 0.075649 7.6316e-06
13:112217108 G A 0.899719 1.1315e-05
13:112221674 T G 0.061210 1.0742e-06
13:112221784 A G 0.203228 -5.5623e-05
13:112223436 C T 0.052731 2.3040e-05
13:112225556 A G 0.035355 -3.4022e-05
13:112228091 T C 0.079478 1.9634e-05
13:112228358 T C 0.095249 9.1498e-06
13:112229960 T C 0.035283 5.8316e-06
13:112236231 T C 1.055244 -7.9729e-06
13:112240131 C T 1.668368 -2.0125e-05
13:112248533 T C 0.177291 -2.4968e-05
13:112250239 T C 0.933914 -2.2638e-05
13:112250661 A G 0.100468 -6.1697e-05
13:112251838 T C 0.726535 -1.7283e-06
13:112259353 T G 0.155511 1.7393e-05
13:112259356 A G 1.050926 2.7886e-05
13:112269049 T C 0.066314 1.8360e-05
13:112273096 A G 0.160563 -4.9254e-05
13:112277545 A G 0.078301 4.8632e-06
13:112279737 C A 1.736099 6.1066e-06
13:112280521 A G 0.030711 -8.3499e-06
13:112280630 A G 0.593840 -1.4863e-05
13:112285043 A G 0.172918 -2.5132e-05
13:112287894 T C 0.063063 -1.8931e-05
13:112289282 C T 0.064787 7.5991e-06
13:112292977 T C 0.171341 7.3163e-06
13:112294168 G A 0.996131 4.6280e-05
13:112297118 A G 0.057389 2.9537e-05
13:112299937 G T 0.046605 8.8240e-06
13:112302831 A G 0.155671 -5.0227e-05
13:112308757 A C 0.276076 -2.7442e-05
13:112309476 T C 0.026315 2.5931e-06
13:112311068 T G 0.151853 -3.3966e-05
13:112316124 A G 0.064712 -1.1531e-05
13:112316405 T C 0.057613 1.0520e-05
13:112317581 C G 1.025805 7.6977e-05
13:112324912 G T 1.080443 -2.0017e-05
13:112325753 T C 1.448426 -5.4620e-05
13:112329394 A G 0.287724 -1.0126e-05
13:112330379 T C 0.118123 -7.6853e-05
13:112330861 A G 0.068887 -2.0943e-05
13:112332214 A G 0.043599 2.5581e-05
13:112337086 A G 0.689909 -1.4894e-05
13:112341522 G T 0.084367 -1.7146e-05
13:112342319 T C 0.046999 1.7189e-06
13:112342474 A G 0.059861 -2.3674e-05
13:112343349 G C 1.377554 1.6978e-05
13:112346624 C A 0.545355 -1.8604e-05
13:112348972 G C 1.153526 3.4132e-05
13:112349869 A G 1.221515 4.2562e-05
13:112350692 T C 0.868026 -3.3728e-05
13:112352992 T C 0.477287 7.4423e-06
13:112353603 C T 1.907780 1.1149e-07
13:112504318 A G 0.022075 -6.7242e-07
13:112508410 C A 0.890308 -5.4840e-06
13:112510903 T G 0.261807 -1.1522e-05
13:112511912 T C 0.056070 1.5163e-05
13:112512779 C T 0.388304 -1.4799e-05
13:112513929 C G 1.128265 -8.6599e-06
13:112517079 G T 0.823236 1.5724e-06
13:112517478 C T 0.210180 -2.3328e-05
13:112518428 T C 0.062856 -1.4245e-05
13:112519524 T C 0.074426 -9.6304e-06
13:112519552 A C 0.051239 1.9608e-05
13:112520675 A G 0.091357 3.5266e-06
13:112525458 C T 0.063152 -1.9290e-05
13:112526124 G A 0.068030 1.1558e-05
13:112526276 C T 0.149354 -9.5266e-06
13:112526578 T G 0.195007 3.7856e-06
13:112528337 A G 0.725597 1.9365e-05
13:112528383 G T 0.644525 -1.4231e-05
13:112529344 A G 0.043963 2.5182e-06
13:112529633 A G 0.062594 -2.7837e-06
13:112530612 G A 0.950835 1.6042e-05
13:112531114 A G 0.045435 3.3210e-05
13:112532932 G A 0.092951 4.9525e-06
13:112537413 G A 0.442337 2.1299e-05
13:112538019 T C 1.188962 3.9309e-05
13:112538767 A G 0.027617 6.6959e-06
13:112539753 G C 0.069326 1.3577e-05
13:112551202 T C 0.414391 -4.3912e-06
13:112551243 A G 0.098302 2.6822e-05
13:112551870 T G 0.024809 4.6550e-07
13:112554253 A G 0.041124 3.9458e-06
13:112556686 T C 0.073589 3.9074e-06
13:112559015 A G 0.035256 -8.0352e-06
13:112565161 A G 0.024200 6.8052e-06
13:112569123 A C 1.118066 -8.2930e-06
13:112572026 G T 1.250057 -2.8963e-06
13:112575476 G A 1.880680 -5.9815e-06
13:112575568 C T 1.291878 -2.8049e-05
13:112576137 G T 1.228886 -4.7697e-05
13:112578483 A G 0.069237 -4.1458e-06
13:112581523 A C 0.026624 -5.4790e-06
13:112584322 T C 0.906260 3.2606e-05
13:112584379 A T 0.621161 4.2162e-06
13:112594222 T C 0.043858 9.1165e-06
13:112597265 T G 0.040390 8.9272e-06
13:112597785 T C 0.310084 3.4576e-06
13:112598627 A G 1.855521 2.1320e-06
13:112599939 C G 1.122462 2.8946e-05
13:112603016 A G 0.067065 1.0624e-06
13:112603647 C T 0.362040 -2.6374e-05
13:112609858 T C 1.530141 1.3520e-06
13:112611554 A G 0.041604 8.9701e-06
13:112622981 G T 0.083370 -2.1214e-05
13:112627103 T G 0.309054 -2.9550e-06
13:112628416 T C 1.045462 -7.2085e-06
13:112630798 A G 0.041787 7.4120e-06
13:112634856 C A 0.357345 3.3220e-07
13:112634926 T G 0.076047 -1.6230e-05
13:112639734 C A 0.035919 1.1348e-05
13:112640051 T G 1.409175 -1.3018e-05
13:112651500 T C 1.052354 -1.1849e-05
13:112667694 A G 0.288920 3.6068e-05
13:112668405 G A 0.065416 -1.4513e-05
13:112674045 T G 0.027617 -1.8399e-06
13:112677404 T C 0.023993 -9.9844e-06
13:112679965 T C 0.084747 1.7270e-05
13:112681385 G A 1.380790 -1.9483e-05
13:112693236 A G 0.353272 1.0979e-05
13:112694286 G A 0.080460 -4.8376e-05
13:112694600 C T 0.078040 5.1836e-06
13:112698057 T C 0.112952 -7.6841e-06
13:112698776 T G 0.099662 6.1415e-06
13:112703179 T C 0.320154 -1.3685e-05
13:112704484 A G 0.217568 -1.9569e-05
13:112706778 C A 1.551016 -4.1804e-05
13:112709330 A G 0.152268 -7.3497e-06
13:112709730 A G 0.296991 -1.9703e-05
13:112714526 T C 0.053996 1.9435e-05
13:112720354 A G 0.951233 -1.0415e-05
13:112733972 C T 0.056733 3.0780e-06
13:112736637 G C 0.091550 5.9773e-06
13:112737105 C T 0.166540 4.3474e-06
13:112739051 C T 0.103117 3.9098e-06
13:112742293 G T 0.020895 -3.0637e-06
13:112744521 A G 0.314844 -2.6268e-05
13:112746353 C T 0.055590 -2.3152e-05
13:112746934 A G 0.024101 7.2825e-06
13:112747832 G A 0.560053 -1.9974e-06
13:112750427 T C 0.054098 1.5046e-05
13:112751603 G C 1.921376 3.4428e-07
13:112752295 T C 0.045728 -1.8216e-05
13:112753294 A G 0.898787 5.7310e-06
13:112756034 A G 1.919285 -1.0149e-05
13:112757632 T C 0.511262 2.0792e-05
13:112762483 A C 0.776754 -6.0886e-07
13:112764335 T C 0.038401 1.5182e-05
13:112768558 T C 1.502181 -2.9558e-06
13:112768863 T C 0.077591 -2.3060e-06
13:112768913 G A 1.925540 4.5807e-06
13:112769394 C T 0.654833 -4.1331e-06
13:112771306 T C 0.885273 -9.9558e-07
13:112771427 T G 0.099139 2.8599e-05
13:112772365 T G 1.815896 1.3250e-05
13:112772474 C T 0.070193 -2.6200e-05
13:112781295 G C 0.066429 -3.8332e-05
13:112786251 T G 0.055658 -1.5637e-06
13:112787625 C A 1.472528 -3.4034e-05
13:112788658 G A 0.026301 1.4580e-06
13:112789042 G A 0.030309 6.5401e-06
13:112789269 T C 1.546049 -1.8824e-05
13:112791395 A G 0.373090 1.7990e-05
13:112791856 T C 0.053115 -2.1688e-05
13:112794960 A G 0.042158 3.0951e-05
13:112795145 A G 0.106363 -1.4766e-05
13:112797973 T C 0.046057 2.8579e-06
13:112799813 C T 1.965237 -4.5536e-07
13:112800415 C T 1.658882 1.9297e-05
13:112800773 T G 0.304281 -2.0175e-05
13:112804031 T C 0.345232 2.0808e-05
13:112804458 T C 0.031703 -1.3614e-05
13:112808664 A G 0.503759 1.6575e-06
13:112808909 G C 0.036358 9.4519e-06
13:112809241 A G 0.287758 4.4082e-05
13:112810816 A G 0.054839 1.2465e-05
13:112813791 A G 0.821319 -1.1236e-06
13:112814233 C A 0.034076 -1.6470e-07
13:112820998 A G 0.507107 9.8324e-06
13:112822239 T C 0.054516 -1.3814e-05
13:112822457 T G 0.058657 -7.4297e-06
13:112823319 T C 0.058188 2.1308e-05
13:112827555 C T 0.893650 3.0903e-05
13:112829964 T C 0.484210 1.9768e-05
13:112833372 A G 0.222964 -1.0957e-04
13:112833723 C T 0.361187 -1.6325e-05
13:112834895 A G 0.989705 7.6309e-05
13:112835938 C T 0.575699 1.7414e-05
13:112843617 A C 0.720351 -2.6393e-05
13:112848660 A G 0.915950 -1.4791e-04
13:112851898 A G 0.095117 6.0728e-06
13:112855144 G A 1.052157 -3.0800e-05
13:112855199 T G 0.210398 -9.7383e-05
13:112855582 C T 0.380624 -3.5718e-05
13:112856648 A C 0.091714 2.5060e-05
13:112857792 G A 0.648781 3.5123e-05
13:112860765 A G 0.027933 -5.2399e-06
13:112862008 T C 0.332299 6.9688e-06
13:112862703 T C 0.063730 -1.0608e-05
13:112865110 C T 1.648846 8.8047e-06
13:112866319 G T 0.805279 2.4734e-06
13:112867842 A G 0.090071 1.3506e-05
13:112868642 G A 0.030649 -3.7870e-06
13:112868918 G A 1.627165 1.6041e-05
13:112872604 C A 0.174044 8.8842e-06
13:112875399 C T 0.732376 -1.2131e-06
13:112880846 T C 0.114771 -4.6748e-06
13:112886177 T C 1.137237 3.3109e-05
13:112887801 A G 1.641434 3.3680e-05
13:112889456 G T 1.728174 3.0868e-05
13:112889742 T C 1.350658 5.8295e-05
13:112906463 A G 0.171065 8.2185e-06
13:112909707 G A 0.158741 -2.3618e-05
13:112913965 A G 0.034722 -1.6580e-05
13:112914317 T A 0.035365 -2.6069e-06
13:112915062 T C 0.026175 1.3945e-05
13:112915080 T C 0.037378 -1.4261e-05
13:112925194 T C 0.133280 -3.4275e-05
13:112931650 A G 1.118970 4.0853e-05
13:112967546 T C 0.027743 1.4442e-05
13:112968270 G A 0.078308 -2.2747e-06
13:112971439 G A 0.028528 -8.1471e-06
13:112973502 A G 0.130604 -2.9273e-05
13:112975426 T G 0.072127 6.9551e-06
13:112976087 A G 0.095997 3.0738e-05
13:112976992 A G 0.079250 2.6080e-06
13:112978871 T G 1.533568 1.0204e-05
13:112979323 G A 0.500879 -2.8269e-05
13:112979810 C T 0.045558 -1.1361e-05
13:112981459 G C 1.421493 2.1385e-05
13:112982372 T C 0.041253 1.8915e-05
13:112982751 A G 0.114220 3.4089e-05
13:112982829 C T 0.454583 -9.9038e-06
13:112983288 A C 0.729653 1.0026e-05
13:112983395 A G 0.280285 1.6778e-05
13:112984986 T G 1.623092 -6.6444e-06
13:112992952 A C 0.037415 1.6524e-05
13:112993097 T G 0.085417 7.8654e-06
13:112993170 T C 0.049141 2.4962e-05
13:112997026 A G 1.231406 -4.9512e-06
13:112997139 T C 0.195871 -1.7576e-05
13:112998648 C G 1.974382 -2.1652e-05
13:113005138 G A 0.772215 -1.0387e-05
13:113005254 G A 0.026614 -3.9654e-06
13:113011456 T A 0.263959 4.1148e-06
13:113013721 T C 0.291501 1.0333e-05
13:113018088 A G 0.039115 6.9159e-06
13:113018499 A G 0.034117 1.2618e-06
13:113030773 A G 0.035651 7.7104e-06
13:113032158 T C 0.081191 -7.6201e-06
13:113044023 G A 1.098578 -1.5032e-05
13:113053470 A T 1.190176 2.0661e-05
13:113054558 G A 0.368184 1.3728e-05
13:113054784 T C 0.035912 5.5498e-06
13:113065400 A C 0.103463 -1.1461e-06
13:113073369 T C 0.083071 -1.3410e-06
13:113077733 G A 0.714422 7.4038e-06
13:113079094 A G 0.032329 7.8468e-06
13:113079129 T C 0.068843 1.5085e-05
13:113079177 T C 0.222440 2.3284e-05
13:113083144 G T 0.022551 -9.0135e-06
13:113083910 T C 0.059442 1.9655e-05
13:113085287 C G 0.047292 1.1067e-05
13:113086673 T C 0.025835 3.2663e-06
13:113093184 C A 0.119789 4.7661e-06
13:113093634 A G 1.143908 -1.6506e-05
13:113094430 T C 0.112657 -1.0912e-05
13:113095211 A G 0.142827 -3.1162e-05
13:113095679 C T 0.692724 -1.5964e-05
13:113095947 A G 1.824012 -1.1732e-05
13:113096020 A G 0.347843 1.0400e-05
13:113099027 A G 0.036772 -5.3952e-06
13:113099145 G A 0.749198 -6.8309e-06
13:113101923 C T 0.869528 1.0703e-05
13:113102334 C A 0.122992 -1.0043e-07
13:113102990 T C 0.205873 -7.7713e-06
13:113103331 T C 1.096742 1.0769e-05
13:113104974 G A 1.273944 1.9626e-05
13:113105379 G T 1.193270 6.5954e-07
13:113107684 C T 0.332622 1.4479e-05
13:113107895 A G 0.089031 -2.0481e-05
13:113107992 A G 0.415883 2.1094e-05
13:113108235 T C 0.485658 -4.1042e-06
13:113109497 T C 0.178552 6.1223e-06
13:113109764 A C 0.028491 -1.9742e-05
13:113109865 A G 0.659858 3.5195e-06
13:113110143 A G 0.100239 -7.8523e-06
13:113110795 G A 1.959892 1.8747e-05
13:113111498 C T 0.587129 -1.3246e-05
13:113112216 G A 0.374592 4.2218e-05
13:113115177 T G 0.842190 -1.4228e-07
13:113115304 T G 0.033549 -1.2532e-06
13:113116446 T C 0.121214 2.1466e-05
13:113120911 G C 0.422255 1.6937e-05
13:113121440 G A 0.179528 -3.4041e-05
13:113123999 C T 0.789466 -3.4888e-05
13:113125274 C A 0.321552 2.0264e-05
13:113128885 A G 0.125991 -1.1481e-04
13:113129427 T C 0.024826 -2.8014e-05
13:113138857 C T 1.178202 -1.4407e-06
13:113150351 G T 0.035729 -4.1189e-07
13:113153114 C T 1.587663 1.8505e-05
13:113156095 T C 0.056420 5.4681e-06
13:113164017 C T 0.377673 -2.1677e-05
13:113169166 T C 0.028140 -4.3263e-06
13:113171600 C G 0.025312 4.0662e-06
13:113174870 G T 0.062829 -2.7679e-05
13:113201471 C A 0.138155 2.7744e-07
13:113205463 T C 0.156749 1.9217e-06
13:113207608 A C 0.026019 1.2957e-06
13:113214029 A G 0.418304 1.5605e-05
13:113217796 T C 0.085193 -3.4432e-06
13:113218400 A G 0.168682 -8.8808e-06
13:113228106 T C 0.037299 6.5771e-06
13:113229489 C G 0.163191 2.7722e-05
13:113243288 G T 0.587367 2.2663e-05
13:113246371 T C 0.059575 4.2765e-06
13:113259730 C T 0.175050 7.2836e-07
13:113265211 A G 0.524103 1.1892e-05
13:113265563 C T 1.820530 1.3208e-05
13:113266394 A G 0.112432 1.8043e-05
13:113272878 A G 0.108638 -2.4797e-05
13:113273898 C T 0.082007 -2.3786e-05
13:113274812 A G 1.427881 4.8033e-05
13:113276383 G A 0.038959 4.9519e-06
13:113277734 G A 0.477903 1.0197e-05
13:113278350 G C 1.553964 6.5008e-06
13:113279062 A G 0.100376 7.5511e-06
13:113279087 A G 0.030371 3.9721e-06
13:113280260 A G 0.057494 -2.1367e-06
13:113281282 C T 0.027018 -1.5447e-05
13:113283401 G T 0.027644 -8.6315e-06
13:113284203 A G 0.156225 8.2045e-06
13:113285643 A G 0.053455 1.2965e-05
13:113286248 G T 0.049403 1.4194e-06
13:113289734 C T 0.940184 -2.6488e-06
13:113290116 G A 0.100536 5.7346e-06
13:113292599 C G 0.137618 2.6854e-05
13:113294311 C T 0.337419 2.0243e-05
13:113301789 A G 1.450079 1.5292e-05
13:113302290 C G 0.060377 1.4728e-05
13:113305015 T C 0.486596 6.4369e-06
13:113305604 A G 0.742844 1.7191e-05
13:113308093 A G 0.076401 -2.2969e-05
13:113308400 G A 0.093213 -1.3842e-05
13:113317659 C T 0.126021 -2.6176e-05
13:113322038 T C 0.418158 7.9116e-05
13:113324284 G A 0.026151 1.3493e-05
13:113324606 A G 1.459615 1.5379e-05
13:113324627 T G 0.040346 3.2965e-06
13:113325637 A G 0.223222 4.0446e-06
13:113328201 C T 0.716400 -6.1996e-06
13:113328267 C T 0.229080 9.8833e-06
13:113328525 G A 0.559499 -2.8392e-05
13:113328716 T C 0.993493 -1.6604e-05
13:113329413 A C 0.412874 7.3724e-07
13:113330229 G A 0.291929 8.2013e-07
13:113330683 G A 0.286411 1.4518e-06
13:113333684 T C 1.065355 9.3630e-06
13:113340977 T C 0.032343 1.0925e-05
13:113343206 G A 0.919591 4.7235e-06
13:113349819 G A 1.750885 5.2036e-06
13:113354851 A G 0.039135 -9.0197e-06
13:113357168 T C 0.043419 1.9437e-05
13:113357220 C T 0.060782 -2.3081e-05
13:113358584 C T 1.752061 3.3124e-06
13:113359470 C T 0.068394 -3.9424e-06
13:113363755 A G 0.717403 -1.0995e-05
13:113371938 C T 1.741841 7.6329e-06
13:113372941 A G 0.610931 1.1240e-05
13:113379930 A G 0.325363 -7.3358e-06
13:113386294 A G 0.037881 -1.1794e-05
13:113386529 C A 0.050331 -1.7718e-05
13:113393540 A G 0.780960 -4.4929e-06
13:113393615 T G 0.321593 -5.1179e-06
13:113397197 T C 0.180303 3.5263e-06
13:113398068 A G 0.074480 -2.1369e-05
13:113401757 T G 0.123750 -3.1842e-06
13:113407665 T C 0.184284 -1.6352e-05
13:113409601 C T 0.076020 2.5529e-05
13:113410488 T C 0.046176 -1.0304e-05
13:113415830 A G 0.057916 1.3454e-05
13:113419621 C T 1.872381 1.5421e-05
13:113424393 G A 0.867961 -1.9771e-05
13:113425260 A G 0.103134 7.0491e-06
13:113425965 C T 0.797976 -5.7427e-06
13:113427582 T C 0.122621 6.0141e-06
13:113429326 A G 0.299106 -2.4866e-05
13:113430839 T C 0.074609 -2.0633e-05
13:113438555 T C 0.134895 3.9555e-05
13:113440110 G A 1.635950 2.6083e-07
13:113440218 C T 1.013266 -2.3917e-05
13:113447996 T C 0.030680 4.5987e-06
13:113455955 G A 0.888938 -4.4426e-05
13:113457365 T C 0.152893 -1.9568e-05
13:113457833 A G 0.064807 -1.0114e-05
13:113459639 T A 1.276147 -8.2077e-06
13:113462706 A G 0.944736 2.5393e-05
13:113463029 T C 0.183029 -2.4796e-05
13:113463074 T C 0.083945 1.7961e-05
13:113463088 A G 0.375667 -1.6314e-05
13:113464059 C T 0.073474 8.4186e-06
13:113467458 A G 0.062968 -1.5705e-05
13:113468260 T C 0.082384 -2.0049e-05
13:113472611 T G 0.026893 3.4682e-05
13:113473256 A G 0.633098 2.4484e-05
13:113475218 C T 0.136520 1.3042e-05
13:113478654 C G 0.573506 -3.1457e-05
13:113479548 G A 1.203609 -3.5994e-05
13:113479813 A G 0.571153 -3.6317e-05
13:113479820 G A 1.451187 -2.3904e-05
13:113481088 T C 0.026814 -2.1209e-05
13:113492465 A G 0.053561 2.2020e-05
13:113496221 C T 0.581992 -1.0662e-05
13:113498757 A G 0.027579 -2.6010e-06
13:113501620 T C 0.579357 -9.5558e-06
13:113505271 T A 0.044942 -9.1581e-08
13:113507939 T C 0.036633 1.3757e-05
13:113509095 C G 0.070930 -2.5269e-05
13:113510723 G A 0.134341 1.4957e-05
13:113513682 G C 0.485675 -2.0039e-05
13:113520362 G A 1.932932 -5.3726e-05
13:113527781 T C 0.446903 -2.9072e-05
13:113529783 G A 0.797442 1.5942e-05
13:113530199 A G 0.221298 3.5477e-06
13:113531289 G T 0.040454 -7.4036e-06
13:113534109 G A 0.053993 9.8085e-06
13:113535741 T C 0.413626 -2.2130e-05
13:113538187 A G 0.204737 -6.5447e-06
13:113539784 T C 0.035433 1.8358e-05
13:113545869 A C 0.046836 -1.2522e-05
13:113547714 T C 0.020045 -1.6005e-05
13:113551128 G A 0.074694 5.3438e-06
13:113551439 A G 1.963245 7.1430e-07
13:113551742 T C 0.164341 1.4117e-05
13:113552362 C A 0.468203 2.2927e-05
13:113554752 G A 0.334060 2.0538e-05
13:113556584 A G 0.035338 6.3164e-06
13:113558373 A G 0.172385 4.6780e-06
13:113558599 T C 0.563983 -1.2304e-05
13:113561352 T C 1.646031 -2.1241e-06
13:113562414 T C 0.046863 -1.5601e-05
13:113563650 C T 0.117120 1.0770e-05
13:113563909 C T 1.467098 -1.9000e-05
13:113566237 T C 0.049386 -2.9891e-05
13:113568200 A C 1.451558 1.4307e-05
13:113568986 T C 0.392506 -4.1592e-06
13:113569429 G A 0.683596 -3.3020e-07
13:113573372 C T 0.298083 -2.5295e-05
13:113575094 C T 0.130159 1.6611e-05
13:113578336 T C 0.085305 6.0986e-06
13:113579056 T C 0.229964 -1.5349e-05
13:113582441 T C 0.595649 7.6713e-06
13:113585898 G A 1.494195 5.4938e-05
13:113589254 G C 0.400489 3.3237e-05
13:113597260 T C 0.107587 -2.1236e-05
13:113600923 C T 0.163474 -6.1637e-06
13:113600999 G A 1.265336 1.8043e-05
13:113605556 G A 0.125555 -3.0810e-05
13:113607071 T G 0.588717 -1.8046e-05
13:113607882 A G 0.567036 1.5374e-05
13:113614613 T C 0.651658 -1.7381e-06
13:113617877 T C 0.745914 -5.9657e-06
13:113618096 G A 1.407438 -1.0495e-05
13:113618876 A G 0.039367 -1.2307e-05
13:113620482 G A 0.559553 1.3428e-05
13:113620756 G A 0.031567 9.6057e-06
13:113626036 T C 0.035328 -5.6105e-06
13:113628269 T C 1.213849 2.3724e-05
13:113629205 C T 0.059694 1.3974e-05
13:113629390 C T 0.141354 1.6770e-05
13:113630408 A G 0.074371 -1.1245e-05
13:113631761 C T 0.099152 1.6087e-05
13:113633716 A G 0.084489 -1.5198e-05
13:113636504 A G 0.537033 1.1725e-05
13:113639099 G A 1.966413 3.6279e-06
13:113644497 A G 0.681012 1.7275e-05
13:113644541 A G 0.414221 3.4280e-05
13:113647190 G A 1.968218 6.0603e-06
13:113649590 T C 0.098510 1.2861e-05
13:113653579 G A 0.940432 4.1615e-05
13:113657120 G T 0.024581 -1.5932e-05
13:113662177 T C 0.138043 -4.3973e-07
13:113662571 C A 0.344246 1.3723e-05
13:113663237 T C 0.027185 -4.3046e-06
13:113672707 T C 0.952314 -6.1476e-06
13:113672962 G A 0.300996 3.1381e-05
13:113673003 A G 0.682797 -2.0082e-05
13:113675064 T C 1.304216 1.0815e-05
13:113677170 A G 0.358464 3.3969e-06
13:113677448 A G 0.132726 5.3746e-05
13:113683017 G A 0.030224 2.2208e-06
13:113685654 G A 0.384806 7.3005e-06
13:113689238 T C 0.089113 1.2898e-05
13:113689251 T G 0.176046 4.5581e-05
13:113691546 G A 0.144428 1.1543e-05
13:113693519 T G 0.216270 -2.3788e-05
13:113694144 T C 0.550071 -2.2522e-05
13:113697964 A G 0.027328 1.0850e-05
13:113701841 A G 0.121146 -1.9810e-05
13:113702403 T C 1.021133 2.8162e-05
13:113704407 G A 0.054605 2.0266e-05
13:113708806 T C 0.031425 -4.0085e-06
13:113709773 C T 0.813224 -1.8948e-05
13:113710480 A G 0.774265 2.7850e-05
13:113717099 A C 0.034644 4.8114e-06
13:113718812 T C 0.066912 2.4096e-05
13:113719834 T C 0.443218 -4.3117e-06
13:113720476 T C 0.344599 4.2240e-06
13:113724248 T G 0.072307 1.3201e-05
13:113724600 G T 0.092574 -1.1324e-05
13:113728781 A G 0.446019 1.5557e-05
13:113728887 T G 0.067653 -4.2297e-06
13:113731980 A G 0.060877 -4.0630e-06
13:113733570 A C 0.132695 2.5426e-06
13:113736543 T C 1.216236 9.3123e-07
13:113736650 G T 0.035008 -5.6677e-06
13:113737503 G A 1.936270 -8.6898e-06
13:113739226 C T 0.144764 -1.7206e-06
13:113741590 A G 0.319825 -1.8917e-05
13:113744139 A G 1.487511 2.0224e-05
13:113744370 T C 0.085859 -7.2500e-06
13:113744441 T C 0.241551 -1.7308e-05
13:113745962 G A 1.788970 3.0613e-05
13:113749475 A G 1.424879 -1.9769e-06
13:113752573 A G 0.085536 5.8663e-07
13:113753315 A G 0.224606 1.1311e-05
13:113753451 A G 1.513108 -4.7795e-07
13:113757192 A C 0.226149 1.7585e-05
13:113757826 T C 0.478107 1.6687e-06
13:113764610 C T 1.574992 -1.3008e-06
13:113774092 A G 0.202368 1.8864e-05
13:113775875 A G 0.066858 -2.5577e-06
13:113776082 T C 0.871562 -1.0157e-05
13:113776385 C G 0.084720 -5.9978e-06
13:113776947 C T 1.047479 3.8682e-06
13:113779597 T C 0.028633 1.6019e-05
13:113780041 C T 0.189802 2.3941e-05
13:113783239 T C 0.050443 1.9582e-05
13:113787821 A G 1.694761 3.4062e-06
13:113793849 A G 0.223589 2.2340e-05
13:113797801 G A 0.108142 -9.0345e-06
13:113800655 T C 0.101682 3.8355e-06
13:113801737 T C 1.743116 -1.2471e-05
13:113813853 G A 0.320539 -2.5311e-06
13:113819158 T C 0.040927 -3.0911e-06
13:113820680 C A 0.037170 -1.8208e-05
13:113822530 T C 0.389905 -1.0649e-05
13:113823997 T C 0.072447 2.5777e-06
13:113826100 A G 0.068462 -5.4686e-06
13:113839208 T C 0.057583 2.3331e-05
13:113843153 C T 0.083489 2.7848e-05
13:113844454 G C 0.125902 -6.2849e-06
13:113849177 T C 0.050246 1.8560e-05
13:113853211 C T 0.072107 -6.5880e-06
13:113854560 A G 0.931511 1.3357e-05
13:113854715 T C 1.570167 1.3433e-05
13:113855758 T C 0.111235 -1.0129e-05
13:113856978 A G 0.054924 3.5028e-06
13:113860301 A G 0.338646 1.3994e-05
13:113876766 A G 0.095443 -7.8869e-06
13:113883009 C A 0.259661 -4.8973e-06
13:113884754 C A 0.451146 6.7507e-06
13:113891359 G A 0.816943 -1.7947e-05
13:113894329 C T 0.284099 8.3844e-06
13:113908590 C T 0.073164 2.6590e-06
13:113909339 G A 0.452129 3.7669e-06
13:113915303 A G 0.301721 4.3423e-06
13:113916634 T C 0.032411 -1.8180e-06
13:113923202 A G 0.025074 -5.9733e-06
13:113934821 G A 0.096708 -3.2161e-05
13:113944627 T C 0.300823 8.4137e-06
13:113949784 A G 0.076751 1.3347e-05
13:113952920 T C 0.049705 -7.6675e-06
13:113957287 A G 0.042318 3.2133e-05
13:113958563 C G 0.148222 2.1157e-05
13:113971597 A G 0.076564 -1.0902e-06
13:113980587 A G 0.059378 -4.5528e-06
13:113981283 A G 0.100519 1.8400e-05
13:113984087 T C 0.053411 -3.0180e-05
13:113991823 G A 0.239997 -2.6871e-05
13:113993746 C A 0.232354 -2.0673e-05
13:113997507 C T 0.249377 -2.2062e-05
13:113999419 A G 1.950074 1.6478e-06
13:114002383 A G 0.327036 -6.1179e-06
13:114005638 A G 0.107383 -2.6240e-06
13:114006350 G C 0.593725 -5.0271e-06
13:114010484 A G 0.104215 -1.2487e-06
13:114012189 T G 0.972461 2.6722e-06
13:114012701 C T 0.263034 8.7289e-06
13:114012898 T C 0.711022 -4.6090e-06
13:114017189 T C 0.174210 4.3766e-06
13:114021805 A G 0.726029 -2.6449e-06
13:114022946 A G 0.036273 8.2353e-06
13:114023401 A G 1.083272 5.5740e-06
13:114024356 C T 0.289447 7.6940e-06
13:114024419 T C 0.143656 -3.0860e-06
13:114028161 T C 0.160183 5.5720e-06
13:114030927 T C 0.862334 -1.9823e-05
13:114036801 G A 0.104021 1.0904e-05
13:114044665 G A 0.493705 7.4980e-06
13:114045729 T C 0.148096 6.4338e-06
13:114045873 T G 0.412446 1.4355e-07
13:114050031 T G 0.076387 5.6996e-06
13:114057712 A G 1.235927 7.0737e-06
13:114063717 G A 0.035141 1.0105e-05
13:114063785 T C 0.689868 -3.5897e-06
13:114063903 C T 0.044351 -8.3203e-06
13:114070781 A G 0.280315 -2.4305e-05
13:114070863 G C 0.874608 2.7451e-05
13:114071730 T C 0.945746 2.2108e-05
13:114072435 T C 0.056532 5.9236e-06
13:114074693 T C 0.024662 -5.0694e-07
13:114075135 T C 0.138811 2.1110e-05
13:114076259 T C 0.201664 1.0786e-05
13:114078558 C A 0.069747 -2.8767e-06
13:114079673 C A 1.760054 2.9433e-05
13:114081403 A G 0.817984 -2.5696e-06
13:114082706 A G 0.841963 1.8342e-05
13:114084708 T C 0.207267 -1.2241e-05
13:114084868 G C 0.069594 1.6876e-06
13:114086798 G A 0.783261 4.3126e-06
13:114094625 T C 0.113418 1.4144e-05
13:114095575 T C 0.038979 -1.9535e-06
13:114095660 C T 0.096541 -1.7056e-06
13:114096891 C T 0.502354 -1.0187e-05
13:114100875 T C 0.410882 1.4250e-06
13:114106979 T C 0.327247 -2.1996e-05
13:114107191 A G 0.293112 -3.1187e-05
13:114109426 A C 0.047115 6.6439e-06
13:114109744 G T 0.072658 7.4825e-06
13:114115616 A G 0.188772 3.3896e-05
13:114116162 G A 0.238725 -1.7131e-05
13:114120962 G A 0.565785 -3.4216e-05
13:114126729 A G 0.231725 -1.8895e-05
13:114128782 C T 0.433882 -5.5516e-05
13:114129603 A G 0.040743 1.3482e-05
13:114138852 T C 0.069934 -4.1946e-06
13:114141648 C T 0.152547 -2.9518e-05
13:114147809 T C 0.122632 -6.5489e-06
13:114156517 A G 0.762584 3.5179e-05
13:114162403 T C 0.045177 5.1531e-05
13:114164099 T C 0.143415 1.7863e-05
13:114173232 G A 0.260695 -2.5273e-05
13:114174889 G T 0.128486 -6.5736e-06
13:114175038 A G 0.296774 -7.7549e-06
13:114183543 G A 0.064559 1.3735e-05
13:114186178 A G 0.217759 -2.1496e-05
13:114188114 C T 1.349481 1.3266e-05
13:114188126 G A 0.043310 -6.0817e-06
13:114192921 A G 0.067085 -2.3908e-05
13:114195161 A G 0.542469 -1.9373e-05
13:114199612 A G 0.058300 -1.0996e-05
13:114199697 C T 0.585133 -2.4357e-05
13:114204707 A G 0.115988 3.8745e-06
13:114205719 C T 0.570500 -1.8484e-05
13:114205836 A G 0.326148 -7.0161e-06
13:114205883 T A 0.498815 1.1673e-05
13:114205979 A G 0.244767 -1.6896e-05
13:114218327 C T 0.022146 -3.1468e-05
13:114237276 G A 0.120272 8.5045e-06
13:114243988 T C 0.027345 9.6198e-06
13:114244053 T G 0.034610 -1.6358e-05
13:114249807 T C 0.718991 1.0564e-05
13:114250957 A G 0.043732 -1.2741e-05
13:114253798 T G 0.080280 3.2472e-08
13:114268740 A G 0.142011 -7.6818e-06
13:114271221 C T 0.725815 3.7939e-07
13:114278335 A C 0.118803 3.4125e-05
13:114284005 A G 0.045636 -2.8548e-06
13:114286631 T G 0.039139 -3.0623e-05
13:114286640 T G 0.076455 5.6950e-05
13:114292079 T G 0.055077 -1.9708e-05
13:114292865 T C 0.031578 2.1618e-05
13:114300692 T C 0.233075 -6.2183e-06
13:114302502 A G 1.242775 -2.8626e-05
13:114303006 C A 1.479769 -3.9515e-05
13:114306514 A G 0.276783 -1.7176e-05
13:114309226 A G 0.893756 -2.6878e-05
13:114311700 T C 0.125018 -3.2914e-06
13:114316095 T C 1.377873 -7.7294e-05
13:114318314 C T 0.139950 -6.1505e-06
13:114323997 C T 1.047247 -4.2425e-05
13:114325584 A G 0.109284 -2.6626e-05
13:114457779 A G 0.274583 -1.8485e-05
13:114461283 G A 0.344082 1.8192e-04
13:114464277 A G 0.091489 7.5736e-07
13:114469755 C T 0.110436 -2.3795e-05
13:114471900 T C 0.308462 -2.3955e-05
13:114475736 G A 0.042715 -6.1349e-06
13:114476253 G T 1.087994 -3.5098e-05
13:114487450 A G 0.276365 -2.2352e-05
13:114495479 A C 0.934883 -2.2045e-05
13:114496576 G A 1.304050 -1.0057e-04
13:114498328 A G 0.100774 1.2850e-05
13:114500744 A C 0.269898 -2.8494e-05
13:114502416 C T 1.213414 -5.9655e-05
13:114504663 A G 0.033563 1.5968e-05
13:114508277 G A 0.026114 -6.5496e-06
13:114509986 G A 0.110596 -6.6325e-06
13:114519418 A C 0.100737 -2.7743e-05
13:114519894 C T 0.751986 -1.4956e-05
13:114524817 T C 0.088055 -3.0908e-06
13:114526984 T C 0.124284 -2.6990e-05
13:114528462 C T 0.242683 2.4634e-05
13:114528483 C T 0.301901 -2.7820e-05
13:114529251 A G 0.130407 2.7129e-06
13:114530659 A C 0.428435 -3.1982e-05
13:114531724 T C 0.047050 -1.8544e-05
13:114534466 A G 0.140457 4.3455e-05
13:114538460 T C 0.316537 -8.6509e-06
13:114545317 G A 0.520003 1.8748e-05
13:114548006 T C 0.124383 1.5400e-05
13:114549015 C T 0.739125 2.1885e-05
13:114556412 A G 0.093172 -5.0419e-06
13:114556696 A C 0.134715 1.2242e-05
13:114559522 T C 0.317271 1.6240e-05
13:114568907 G T 0.068714 -2.9004e-06
13:114569444 G A 0.236927 1.4545e-05
13:114575771 G T 0.570303 2.5146e-05
13:114580958 G A 1.921627 2.6227e-05
13:114581872 G A 0.104232 1.3333e-05
13:114583290 T C 0.678628 -9.3618e-05
13:114585454 A G 0.666008 3.9550e-05
13:114589708 G A 0.316799 2.0847e-05
13:114591713 T C 0.213264 1.4037e-05
13:114598172 A G 0.173479 -1.8681e-05
13:114600401 C A 1.441107 1.4658e-05
13:114605802 T G 0.067075 -1.8992e-05
13:114611180 G T 0.166489 -8.3508e-06
13:114620782 A G 0.286714 -8.4129e-06
13:114622597 G A 0.379376 -1.7133e-05
13:114623880 A G 1.374609 1.3339e-05
13:114625329 A G 0.244910 3.7230e-06
13:114628586 C T 1.216851 2.3899e-05
13:114630504 T C 0.158384 1.1781e-05
13:114634184 G T 0.778403 -2.7828e-06
13:114638139 C T 0.111725 2.3557e-05
13:114741208 T C 0.375653 3.3938e-06
13:114741241 T C 0.771165 -2.1837e-05
13:114744382 A G 0.052187 -1.1369e-05
13:114746660 A G 0.040033 -2.2576e-05
13:114749969 T G 0.096382 6.8502e-06
13:114750489 G A 0.250601 3.2126e-05
13:114766726 A G 0.102022 1.0140e-06
13:114768257 T C 0.048662 -2.8958e-05
13:114780050 T C 0.145009 -2.0057e-05
13:114786026 A G 0.074069 -1.6501e-05
13:114788181 A G 0.039717 -2.1981e-05
13:114788908 A G 1.240925 1.7353e-05
13:114789153 A G 0.290314 1.5203e-05
13:114789262 T C 0.306100 1.9360e-05
13:114803885 A G 0.149987 -4.2679e-06
13:114804677 T C 0.108726 9.8024e-06
13:114807904 G T 0.115268 -1.4895e-06
13:114809047 T C 0.301714 1.9578e-05
13:114809101 A C 0.049226 -1.7186e-05
13:114812468 A G 0.044969 8.7047e-06
13:114812827 G A 0.981600 8.2859e-08
13:114820990 C T 0.845077 3.6512e-06
13:114823946 G A 0.119599 3.5381e-05
13:114824186 T C 0.039968 -1.6086e-06
13:114824885 T C 0.108342 7.9544e-07
13:114837733 T C 0.262283 3.0142e-05
13:114839374 A G 0.035926 1.4762e-05
13:114839462 C T 0.437663 7.4329e-06
13:114840131 A G 0.393890 -3.6350e-06
13:114841826 G T 1.094637 -9.4559e-06
13:114847696 C A 0.040261 -1.9192e-05
13:114859669 C T 0.152836 -3.1795e-06
13:114862857 A G 0.160784 -2.1566e-05
13:114864299 G A 0.245267 -3.1144e-05
13:114864844 A G 0.211394 2.8717e-06
13:114865630 A G 0.274967 2.1467e-05
13:114865662 T C 0.254970 -1.9352e-05
13:114866144 C T 0.073358 -2.4598e-05
13:114868838 C T 1.913583 1.8217e-05
13:114871957 T C 0.298504 -2.2602e-05
13:114874197 A G 0.052310 -1.6987e-05
13:114874626 A G 0.034750 -1.1226e-05
13:114875618 C G 1.173857 1.4122e-05
13:114881032 A G 1.537094 3.8142e-05
13:114881608 T C 0.103769 6.2955e-06
13:114886886 T G 0.188694 -1.0631e-06
13:114886976 C T 0.282569 -9.9672e-06
13:114889084 C T 0.922586 3.2379e-05
13:114890232 T C 0.322728 4.2060e-07
13:114890515 T C 0.835925 -1.7378e-06
13:114895959 G T 1.630293 -2.5475e-05
13:114896917 A G 0.022180 1.1847e-05
13:114900510 T C 1.373963 -5.6380e-06
13:114905580 A G 1.742229 2.1373e-05
13:114906840 G A 1.371376 -2.5553e-06
13:114909364 A G 1.976273 1.9408e-05
13:114918013 A G 0.181571 -1.3052e-05
13:114919503 T C 0.035314 -6.2891e-06
13:114923885 G A 0.173187 -2.1275e-05
13:114928103 T C 0.076727 -1.2134e-05
13:114929218 A G 1.061642 -1.6238e-07
13:114930040 G A 0.325285 9.9838e-06
13:114934662 A G 0.032869 -3.1970e-05
13:114938583 T C 0.731866 3.3225e-05
13:114939396 G A 0.174275 -2.2831e-05
13:114941157 C G 0.034063 -1.5716e-07
13:114944741 T C 0.112551 -1.4793e-05
13:114957623 T C 0.213308 -3.1199e-06
13:114967442 T C 0.051681 -9.9509e-06
13:114972793 T C 0.064314 -1.5036e-05
13:114973308 T G 0.430999 3.3673e-05
13:114985875 A G 0.180976 -2.4560e-05
13:114986894 G A 0.341740 1.4575e-05
13:114987055 G A 0.055862 -8.3453e-07
13:114995612 A G 0.038663 -1.8820e-05
13:115000225 T C 0.054894 -7.7772e-07
13:115004203 A G 0.094920 1.9051e-05
13:115004935 C T 0.576375 -4.6830e-06
13:115005137 C T 0.631089 -1.1193e-05
13:115008188 T C 0.106265 9.5765e-06
13:115011213 G A 0.083962 3.0643e-05
13:115011796 A G 0.064620 -1.5730e-05
13:115025195 A G 0.064634 1.5769e-06
13:115027134 A G 0.024601 -2.6074e-07
13:115030714 C T 0.461342 -9.9833e-06
13:115037377 T C 0.031625 -2.0459e-05
13:115038879 G A 0.299154 1.0604e-05
13:115041579 C G 0.043310 -6.4546e-06
13:115047305 A G 0.467214 -6.6755e-06
13:115053155 C T 0.326981 -5.6948e-05
13:115061376 C G 0.046040 3.0243e-06
13:115062162 T C 0.092672 2.0303e-05
13:115075601 A G 0.095436 -5.0089e-06
13:115075715 G A 0.372740 -1.2630e-05
13:115080931 C T 0.052357 -3.4818e-06
13:115085488 G C 0.140348 -2.3127e-05
13:115087913 G A 0.053126 2.4801e-06
13:115091073 T G 0.082323 8.0731e-07
13:115091399 C T 0.142558 -2.7743e-05
13:115095646 A G 0.035215 -1.6550e-05
13:115095705 A C 0.335811 -1.0591e-05
13:115096858 T C 0.052092 2.6721e-05
13:115103150 A G 0.041471 -5.6578e-07
14:19336265 G A 0.112833 4.0702e-06
14:19426970 T C 0.050263 -1.6121e-05
14:20197824 T C 0.036932 -2.0684e-05
14:20264281 T C 0.041270 3.9858e-06
14:20348813 T C 0.121557 1.6502e-05
14:20350391 G A 0.034542 -7.1372e-06
14:20376232 G A 0.030377 -2.2280e-05
14:20378162 G A 0.051436 -5.3467e-05
14:20383239 A G 0.029572 -2.3492e-05
14:20389606 A G 0.028749 -1.6422e-05
14:20389721 A G 0.028504 -1.8159e-05
14:20389905 G A 0.034073 3.1234e-05
14:20395376 A G 0.028749 -1.9351e-05
14:20397969 A C 0.022041 4.6938e-06
14:20403194 C T 0.033733 -1.1457e-05
14:20404238 A G 0.028317 -1.6895e-05
14:20416363 G A 0.022095 3.6812e-06
14:20416848 A G 0.021691 6.9632e-06
14:20424962 T C 0.094909 9.9366e-06
14:20426704 A G 0.789755 -1.8954e-06
14:20434490 C A 0.044816 2.6826e-05
14:20437119 G A 0.152982 -4.1237e-06
14:20438149 A G 0.644056 -4.5973e-06
14:20438622 A G 0.212761 -4.1614e-06
14:20444588 C T 0.558322 -1.5967e-05
14:20444607 G C 0.525912 -1.3508e-05
14:20452460 C T 0.032625 -4.7095e-06
14:20455884 T G 0.378176 -1.0120e-05
14:20466865 C T 0.021011 -5.5410e-07
14:20468104 G A 0.121703 1.7250e-05
14:20470399 A G 1.162382 1.4234e-05
14:20472076 T C 0.051864 1.4932e-05
14:20475255 A G 0.312026 -5.5166e-06
14:20475406 T C 0.178348 -2.0675e-05
14:20479420 A G 0.167781 3.1298e-06
14:20480521 G C 0.156093 2.1894e-05
14:20480547 A G 1.030340 6.5299e-06
14:20482919 C A 0.167989 2.2127e-06
14:20484425 G T 1.658036 -3.8891e-05
14:20491109 A G 0.326356 2.3067e-05
14:20497580 T C 1.085710 1.2308e-05
14:20504186 C T 0.171218 1.5022e-05
14:20510819 C T 0.029255 6.7497e-06
14:20515598 G A 0.685686 -1.9836e-06
14:20518466 C T 0.227081 -2.3063e-06
14:20522515 T C 0.034892 4.7173e-06
14:20523243 T C 0.034777 1.9085e-06
14:20523406 G A 0.424736 -2.2750e-06
14:20525852 G A 0.224755 -1.5328e-05
14:20528321 G A 0.826283 6.1884e-06
14:20528682 C T 0.184185 1.6446e-05
14:20529177 T C 0.642774 -1.9345e-06
14:20532086 T C 0.187269 1.6148e-05
14:20538394 A G 0.933768 8.7023e-06
14:20546202 A G 0.340241 -8.7441e-06
14:20550544 T C 0.053085 6.8217e-06
14:20561753 T C 1.510436 -3.6889e-05
14:20563840 A G 1.212509 -8.6910e-06
14:20567085 A G 0.044191 1.3946e-05
14:20570809 A C 1.135303 -7.1871e-06
14:20583261 G A 0.063658 1.6120e-05
14:20585924 G A 0.020195 -8.5581e-06
14:20586042 C G 0.821938 2.3478e-05
14:20589264 C T 1.409016 8.8374e-06
14:20606091 G A 0.536036 -2.4648e-05
14:20617538 A C 0.211761 6.2017e-06
14:20622221 C T 0.575539 6.5435e-06
14:20629759 T G 0.094008 -6.3832e-05
14:20644572 C T 1.069955 3.5607e-05
14:20645005 C T 0.056230 -1.0355e-05
14:20647690 G A 0.425338 -3.2125e-05
14:20647955 G A 0.068904 -2.1765e-05
14:20653006 C T 0.351494 -1.2029e-05
14:20656219 C T 0.169617 1.3242e-05
14:20658375 G T 1.409342 -3.9747e-06
14:20660740 A G 0.047655 -1.4882e-05
14:20662594 A G 0.134157 2.1151e-05
14:20663078 C A 1.388314 -2.9902e-05
14:20665362 G A 0.202650 -1.3530e-05
14:20665538 T C 0.083479 -2.1505e-05
14:20665790 A T 1.036014 2.1528e-06
14:20665840 A G 1.043487 7.2607e-06
14:20667820 T A 0.039945 -5.7408e-06
14:20668735 T A 0.277973 -3.3585e-06
14:20669845 T G 1.000558 3.6117e-06
14:20669889 G T 0.470087 8.9296e-06
14:20672490 G A 0.668939 9.2088e-06
14:20677257 G A 0.234020 -6.0155e-06
14:20678969 C T 0.946959 -5.1587e-06
14:20679120 A G 0.028729 -3.8664e-06
14:20679663 A G 0.267529 -1.1253e-05
14:20681771 T C 0.043861 -2.2573e-05
14:20684094 T C 0.486049 -1.8985e-05
14:20685923 C T 0.205196 -9.2414e-06
14:20687477 G T 0.115427 -1.3472e-05
14:20687628 T C 0.258213 -9.9889e-06
14:20687978 T G 1.183342 -9.8584e-06
14:20690606 G A 0.717675 4.2348e-06
14:20691329 A G 0.177199 -1.2122e-05
14:20691962 G C 0.152343 -1.6593e-05
14:20692305 A G 0.025312 4.0864e-06
14:20692643 C T 0.972536 -9.2849e-06
14:20694799 T C 0.342740 -2.2343e-05
14:20695304 G T 0.866135 -1.1191e-05
14:20697589 T C 0.256180 -7.6351e-06
14:20697600 G T 0.833993 1.9565e-05
14:20698239 C T 0.890896 -1.1323e-05
14:20707179 T C 0.152825 -1.9520e-05
14:20708068 C A 0.024924 3.1782e-06
14:20708308 A G 0.249309 -7.7590e-06
14:20710906 A G 0.097089 -1.9911e-05
14:20711811 G A 0.041270 4.2481e-06
14:20711852 G C 0.339680 -2.0726e-05
14:20719421 G A 0.047856 -1.6996e-05
14:20722148 A G 1.848762 9.3944e-06
14:20723578 A G 0.093764 -7.1595e-06
14:20723666 T C 0.052551 -1.4359e-05
14:20724036 T C 0.214087 -1.8824e-05
14:20731130 T C 1.842031 2.9850e-05
14:20731138 A C 0.049410 6.2541e-06
14:20731947 T G 0.550203 3.9338e-05
14:20732175 G C 0.064750 -1.1676e-05
14:20743269 C T 0.947330 1.2439e-05
14:20745917 C T 0.416563 1.6573e-05
14:20746551 C T 0.164660 -2.5250e-05
14:20754712 A G 0.243682 -8.1713e-06
14:20755287 A C 0.902952 1.3203e-05
14:20760586 C A 0.124216 7.2905e-05
14:20764094 C G 0.427575 1.0707e-05
14:20770036 C T 1.470301 -3.0379e-06
14:20772725 C T 0.036752 -1.2218e-05
14:20784431 A G 0.041600 -1.5498e-06
14:20784718 T G 0.970428 5.6862e-06
14:20785793 T C 0.144968 -6.5737e-06
14:20786009 A C 0.499386 1.6044e-05
14:20793893 A C 0.246871 1.2801e-05
14:20802292 T C 0.054122 1.5627e-06
14:20807300 A G 0.032067 4.6876e-06
14:20811332 T C 0.101984 -2.0760e-05
14:20818602 G C 0.505282 1.6319e-05
14:20821015 C T 0.709438 -4.0336e-06
14:20822308 G A 0.041145 -2.7665e-06
14:20823052 A G 0.131223 -6.5254e-06
14:20824181 C T 1.358640 1.7980e-06
14:20826243 C A 0.431992 1.7551e-05
14:20837033 C T 0.139519 -2.2585e-05
14:20839933 A G 0.031578 2.5765e-06
14:20840811 T C 0.025645 4.7719e-06
14:20841313 A G 0.407707 9.4375e-07
14:20841707 T C 0.399302 5.3030e-06
14:20844859 C T 0.421554 2.2745e-06
14:20844935 A G 0.132780 -1.6605e-05
14:20846950 T C 0.110324 -1.4933e-05
14:20847876 G T 0.151955 2.9370e-05
14:20850014 A G 0.221743 -8.3339e-06
14:20850093 T C 0.352517 -2.7607e-05
14:20850156 G C 0.058276 -5.4377e-06
14:20850263 A G 0.047336 -2.2703e-05
14:20851756 C T 0.040087 -2.0905e-06
14:20852029 G A 0.915297 1.0204e-05
14:20852267 T C 0.121095 -3.2962e-05
14:20859013 A G 0.869664 -2.1429e-05
14:20860073 A G 0.938144 3.3139e-05
14:20863070 G A 0.141922 -1.2210e-05
14:20863126 G T 0.102522 -1.9706e-05
14:20863677 A C 0.688372 4.3563e-05
14:20871973 C T 0.106340 -1.0802e-05
14:20872881 T G 0.449746 2.0564e-06
14:20874411 C T 0.068863 -3.1625e-06
14:20876189 A G 0.058820 3.2662e-06
14:20876253 G A 0.623636 -4.5068e-07
14:20876282 A G 0.049131 1.7050e-05
14:20876621 A G 0.058776 2.0322e-06
14:20877122 A C 0.050341 1.3072e-06
14:20879421 T C 0.261293 -1.7108e-05
14:20879584 G A 0.115914 1.9869e-05
14:20881527 C T 0.891195 2.3845e-05
14:20886990 G T 0.617629 1.2452e-05
14:20891188 G C 0.241775 1.5056e-06
14:20892947 A G 0.126195 3.2404e-06
14:20893369 T C 1.775982 3.4488e-06
14:20893921 A G 1.104796 -1.3378e-05
14:20896198 C A 0.182057 -2.9930e-05
14:20896256 G A 0.517086 -2.9200e-05
14:20896630 G T 0.033662 1.2835e-05
14:20897064 T C 1.155195 5.4907e-06
14:20897676 C T 0.337177 2.0050e-05
14:20898308 T C 0.178582 1.8274e-05
14:20898442 T C 0.236502 1.1026e-05
14:20899176 T C 0.466439 -2.1100e-05
14:20901621 G A 0.907229 -6.3414e-06
14:20903349 C T 1.937793 1.9767e-06
14:20904371 C T 0.254436 3.9678e-06
14:20904498 G A 1.171337 2.1002e-05
14:20906860 C T 0.585735 5.7360e-06
14:20907666 T C 0.759772 2.5752e-05
14:20907775 G A 1.233887 -4.3134e-07
14:20908218 G A 0.056026 1.9182e-05
14:20908251 T C 0.175859 4.1167e-06
14:20908286 T C 0.652559 -1.1033e-05
14:20909354 A C 0.538671 -2.1513e-05
14:20909564 C T 0.658406 1.3747e-07
14:20909877 T G 0.098744 4.1687e-06
14:20916249 C T 0.614501 -1.2945e-05
14:20916931 T C 0.035436 -3.8267e-06
14:20917744 T C 1.188068 -3.1331e-05
14:20920072 C A 0.097983 1.6212e-05
14:20922994 A C 0.519238 -9.6222e-06
14:20924167 C G 0.087566 1.2746e-05
14:20924434 C T 0.508739 6.3437e-07
14:20925154 G T 0.964353 -1.2436e-05
14:20933615 G A 0.625431 2.1710e-06
14:20933806 G C 0.127266 1.5667e-05
14:20938251 C A 0.495412 3.3293e-06
14:20940515 T C 0.347877 2.8127e-06
14:20940606 A G 0.363489 4.6495e-06
14:20941124 C T 0.023061 1.2441e-05
14:20942744 G A 0.413915 -7.8064e-06
14:20945488 C T 1.900623 -1.1400e-05
14:20946151 C T 0.529757 7.3615e-06
14:20947268 G T 0.733366 1.1235e-05
14:20950900 G T 0.187990 1.6812e-05
14:20951094 C A 0.179058 -1.0222e-05
14:20951341 A G 0.301921 -1.0147e-05
14:20953542 C A 0.224681 1.2386e-05
14:20953597 C A 0.137829 9.1004e-06
14:20955277 T C 0.348560 5.8726e-06
14:20955395 C T 0.516266 2.9177e-05
14:20957433 C T 0.359851 -9.0338e-07
14:20957766 G A 0.401522 -1.7050e-05
14:20959870 C T 1.022456 9.4357e-06
14:20960168 T C 0.960984 9.5810e-06
14:20961692 G A 0.022568 -5.5947e-06
14:20962105 T C 0.335273 -1.0620e-06
14:20962694 A G 1.565873 -9.3272e-06
14:20967644 C T 1.558271 -4.5003e-05
14:20968674 A G 0.286506 -6.4153e-06
14:20970280 C T 1.839420 -1.9679e-05
14:20971442 T C 1.015918 -2.8418e-05
14:20972219 T C 0.040298 3.7750e-06
14:20976841 T C 0.590457 -9.6095e-06
14:20978006 A G 0.081164 -1.1021e-05
14:20978531 A G 1.715170 -2.6893e-05
14:20979022 A G 0.048087 4.3067e-08
14:20980797 T C 0.260987 -3.8138e-05
14:20983335 A G 1.763121 -2.7230e-05
14:20987407 T C 1.243835 -9.4326e-06
14:20988949 T C 0.243043 4.4067e-06
14:20996990 T C 0.154240 1.0222e-05
14:20997221 T C 0.647095 -1.2403e-05
14:21002874 T C 1.728269 1.3996e-05
14:21003211 G C 0.053887 1.8662e-05
14:21003976 A G 0.048264 2.8432e-05
14:21004628 T C 0.191560 -1.0971e-05
14:21006076 G A 0.195378 -1.4406e-05
14:21007648 C T 1.639755 5.0974e-05
14:21008057 G T 0.263711 1.7898e-05
14:21012139 A G 0.059001 1.7052e-06
14:21015297 A C 0.149024 -1.0397e-05
14:21015468 G T 0.046163 -1.4937e-05
14:21018838 C T 0.211336 -3.7398e-06
14:21020554 A G 1.313457 1.4501e-05
14:21020781 A G 0.147107 8.1848e-06
14:21022833 T G 0.024819 3.0603e-06
14:21023079 G C 0.153121 9.0671e-06
14:21024619 G A 1.560386 2.8462e-05
14:21024786 G A 1.543553 3.3023e-05
14:21026773 T C 0.413153 6.3564e-06
14:21027394 C A 1.555347 -2.3179e-06
14:21030847 G A 0.056015 2.6477e-07
14:21038699 C T 0.975372 6.8193e-06
14:21043283 T C 0.221192 -2.6826e-05
14:21043894 C T 0.536468 -1.6441e-05
14:21044896 G T 1.906933 1.0918e-06
14:21047632 A G 0.657060 1.8825e-06
14:21049212 T G 1.372043 -1.2189e-05
14:21050656 T G 0.096157 -2.1023e-06
14:21051205 A G 0.070247 3.7059e-05
14:21051447 A G 1.696739 5.6945e-06
14:21051854 G A 0.663040 9.5209e-06
14:21052259 C T 0.704494 -2.7635e-05
14:21052487 G A 0.121210 -4.8854e-06
14:21056232 G A 0.137247 -3.1476e-05
14:21056545 C A 0.256353 -3.3605e-05
14:21058425 T G 0.411185 8.4123e-06
14:21059049 C T 0.035253 1.7973e-05
14:21060205 G A 1.914644 4.0414e-06
14:21060287 C A 0.191046 1.0724e-05
14:21060580 A G 0.775738 1.0334e-05
14:21062224 C T 0.500865 -5.0140e-05
14:21062785 G A 0.745156 1.4419e-05
14:21065017 G C 0.261610 -4.4460e-05
14:21065729 G A 0.273223 3.1019e-06
14:21070510 A C 0.172691 -4.0817e-06
14:21071387 C T 0.334866 -1.8557e-05
14:21077346 G A 0.443272 -2.4558e-05
14:21079106 A G 0.119232 2.2516e-05
14:21081410 A G 0.476757 -5.5171e-07
14:21082624 T C 0.346496 2.1952e-05
14:21083433 G T 0.888465 -2.4721e-05
14:21087039 T G 0.189747 5.7296e-06
14:21088218 T C 0.524290 -4.9376e-05
14:21090899 T C 0.106918 -4.9944e-06
14:21093702 G A 0.082150 -1.7115e-05
14:21094594 T G 0.062356 1.0006e-05
14:21095566 C T 1.083173 2.7791e-05
14:21095817 A G 0.042947 -8.8831e-06
14:21096070 G A 0.340577 1.5480e-05
14:21098621 C T 0.115363 -2.1782e-05
14:21098976 A G 1.247286 -1.0958e-05
14:21100338 A G 1.004433 -9.7327e-06
14:21101155 T C 1.419171 -1.6293e-05
14:21109141 T C 0.890349 -3.7396e-07
14:21109255 C T 0.020919 -8.6426e-06
14:21109385 T C 1.078600 -4.4442e-07
14:21109745 G C 0.096055 -3.2311e-05
14:21112070 T C 1.081123 3.9209e-06
14:21112675 A G 0.161288 2.4876e-06
14:21112888 T C 0.095746 -3.2577e-05
14:21113898 T C 0.870137 -1.1684e-05
14:21114194 T G 0.939034 -4.9704e-06
14:21116284 A G 0.368633 1.8685e-05
14:21118203 C T 0.036973 7.2601e-06
14:21121587 T G 0.061605 1.5699e-05
14:21124417 A G 0.112031 -1.0718e-05
14:21125034 T C 1.191512 1.2257e-05
14:21126571 T C 0.145057 -1.0790e-05
14:21128425 T C 0.146971 2.5682e-05
14:21129182 C T 0.221730 6.3043e-06
14:21129414 G A 0.127487 6.6442e-06
14:21136991 C T 1.319886 2.1465e-05
14:21141534 G A 1.311883 -1.9345e-05
14:21149674 A G 0.427228 -2.0437e-05
14:21149785 C A 0.841871 -2.0135e-05
14:21149841 G C 0.289808 8.4848e-06
14:21150108 A G 0.938932 -1.7526e-05
14:21153616 A G 0.864095 5.4859e-06
14:21155270 C T 0.229995 3.7327e-06
14:21155393 G A 1.031044 7.7326e-07
14:21155576 T C 0.025271 1.5106e-05
14:21160805 T C 0.101971 -1.0748e-05
14:21163591 C G 0.110790 2.3336e-05
14:21163693 G A 0.047349 3.0986e-05
14:21165479 G A 0.110117 -1.3942e-05
14:21166227 A G 0.041865 -1.3922e-05
14:21166283 G A 0.106370 -1.1407e-05
14:21167149 A G 0.474751 -3.2449e-05
14:21167252 C T 0.289808 -4.0042e-05
14:21168084 T C 0.504972 -3.3637e-05
14:21172469 T C 0.430938 -3.1073e-05
14:21173244 G A 0.327148 1.9518e-05
14:21177253 C A 0.142684 1.7168e-05
14:21177397 T G 0.413238 -4.6351e-07
14:21178021 A G 0.073497 -1.2717e-05
14:21179644 T C 1.425097 8.2327e-06
14:21180482 T C 0.037486 -7.7548e-06
14:21184482 C T 0.801182 2.9752e-06
14:21184676 T C 1.133559 3.6769e-05
14:21190514 C A 1.459948 1.1180e-05
14:21190532 C T 1.413935 3.7681e-05
14:21190944 G A 0.040703 -1.2917e-05
14:21192898 T C 0.088276 -1.2300e-06
14:21193321 C T 1.111256 -5.5164e-06
14:21193358 A C 0.174295 -1.0863e-05
14:21195062 G T 0.221434 -1.1319e-05
14:21196341 A G 0.532079 4.7902e-06
14:21202369 A G 1.146855 3.8413e-06
14:21202633 T G 0.290025 -2.2988e-05
14:21203332 T C 0.143037 7.0092e-06
14:21204213 A G 1.002812 -1.2117e-08
14:21206229 G A 0.189234 2.3649e-05
14:21208158 T G 0.030364 1.2083e-05
14:21214645 T C 0.025111 5.0913e-06
14:21214805 C G 0.102950 -3.3743e-05
14:21215923 T G 0.206203 7.1035e-06
14:21215997 T C 0.453037 -1.8086e-05
14:21216755 A G 1.399714 -2.8006e-05
14:21218700 C A 0.643797 -6.6086e-06
14:21228569 T C 0.042314 -6.7255e-06
14:21228586 T C 0.100611 1.3822e-05
14:21228818 G T 0.363278 1.9175e-05
14:21232945 C A 0.037857 -1.4696e-05
14:21236837 T C 0.766283 -7.8162e-06
14:21237226 G A 0.066674 -1.1533e-05
14:21238191 T C 0.065501 3.9382e-06
14:21238322 G C 0.065555 6.3993e-06
14:21239104 C G 0.065579 4.8411e-06
14:21242894 T C 0.040132 1.8299e-05
14:21243580 C T 0.460295 9.4707e-06
14:21244803 A C 0.032479 -1.3103e-05
14:21245592 G A 1.406530 1.3288e-05
14:21247475 C T 0.641060 8.5770e-06
14:21250124 A G 0.466575 -2.2967e-05
14:21250212 C T 0.140878 -5.8466e-05
14:21251804 A C 0.061901 1.0561e-06
14:21255031 C G 0.058093 1.3962e-06
14:21256176 C G 0.213805 3.5859e-05
14:21257750 T C 0.538705 -3.7527e-06
14:21258738 A G 1.352120 1.2761e-06
14:21260035 G A 1.538705 1.3187e-05
14:21265637 C T 1.464746 -1.6895e-06
14:21270343 C T 0.067629 -2.7400e-05
14:21273143 T A 0.913379 4.9255e-06
14:21273901 T C 1.001295 1.4064e-05
14:21276899 A G 0.061465 1.9667e-05
14:21277821 C T 0.119976 1.9008e-06
14:21278287 C A 0.431172 1.1255e-05
14:21281483 T C 0.504642 9.2786e-06
14:21283262 T G 0.044463 1.2673e-05
14:21284104 A G 0.862545 -6.7508e-06
14:21286642 T G 0.303750 4.5008e-06
14:21286675 T C 0.150177 -1.2305e-07
14:21288954 T C 0.038088 -2.2222e-05
14:21292095 A G 0.024679 1.6153e-05
14:21295065 G T 0.023935 1.2911e-05
14:21298455 T G 0.124835 -1.2019e-05
14:21301582 G T 0.233517 6.7602e-06
14:21302328 A G 0.186354 -3.0085e-05
14:21303284 C T 0.195167 -5.4420e-05
14:21303530 A G 0.053275 2.4367e-06
14:21303605 G A 0.035280 1.2507e-05
14:21303910 A G 0.073939 6.7888e-07
14:21304963 T G 1.881278 1.3210e-05
14:21306566 C T 1.931667 -1.7352e-05
14:21309070 G C 1.268453 -1.6686e-05
14:21313104 A G 1.149194 -2.4173e-05
14:21315000 T C 1.177998 -1.2622e-05
14:21317312 C T 0.357556 3.7782e-06
14:21318391 G A 1.658648 3.5526e-06
14:21318807 T C 0.181115 4.1334e-06
14:21321161 C T 1.549017 9.8925e-06
14:21321334 C T 0.200097 1.1638e-05
14:21327908 T C 1.696120 -1.3143e-06
14:21338824 C A 0.238538 7.8186e-06
14:21339263 G A 1.767700 6.9402e-06
14:21341149 T C 0.686513 -5.1733e-05
14:21342988 T C 0.394577 -5.6308e-05
14:21345707 A C 0.327379 -2.7992e-05
14:21350018 A G 0.184678 -1.2214e-06
14:21357547 A G 0.044143 -1.4183e-06
14:21357708 A G 0.121605 -3.7957e-05
14:21357953 C G 0.059048 -1.3104e-05
14:21360216 G C 1.454152 -3.8665e-05
14:21361504 T C 0.061860 3.1308e-05
14:21370183 C T 0.088484 -1.6467e-07
14:21372429 G A 0.034416 2.3075e-05
14:21387657 A G 0.033903 1.3310e-06
14:21388266 C G 1.442837 -2.4071e-05
14:21396602 T C 0.158809 -1.3444e-05
14:21404727 T G 0.066280 9.2721e-06
14:21407240 T C 0.045571 5.5505e-06
14:21421088 T C 0.472796 -1.5016e-05
14:21422666 C T 0.509161 3.2632e-05
14:21428496 A G 0.103066 3.5936e-06
14:21435285 A G 0.398068 -1.1101e-05
14:21437308 C T 0.850952 -6.8377e-06
14:21441146 G T 0.035562 8.2064e-06
14:21442904 C A 0.058684 9.3994e-06
14:21444952 C T 0.161866 -9.8400e-06
14:21451545 T C 0.798285 -1.2089e-05
14:21452603 A G 0.826823 -1.2273e-05
14:21455187 G A 0.643450 3.3859e-05
14:21455973 T C 0.672057 9.9315e-06
14:21457285 T C 0.060411 5.1081e-06
14:21457945 T C 0.646714 -1.7303e-05
14:21458649 G C 0.021871 5.6422e-06
14:21461502 G A 0.568556 3.0187e-06
14:21466781 T C 1.229950 8.1986e-06
14:21467111 G A 0.060796 7.8998e-06
14:21467928 C T 0.022854 6.0915e-07
14:21469151 C T 0.708992 4.3186e-06
14:21472386 A G 0.027664 6.9158e-06
14:21478993 A C 0.089970 4.0380e-06
14:21483103 C T 0.114652 3.4650e-06
14:21484183 A G 0.749423 1.6624e-05
14:21486137 C G 1.960494 1.1832e-05
14:21491283 G A 0.077159 1.1342e-05
14:21491532 A G 0.071267 -9.1089e-06
14:21494477 T C 0.746315 -1.4028e-05
14:21495519 C T 0.506849 1.4512e-06
14:21496800 T C 1.223906 -2.8830e-05
14:21498162 C T 0.040794 4.6213e-06
14:21498344 C T 0.020521 4.0744e-07
14:21498575 A G 0.027277 1.0638e-05
14:21499054 A G 0.949275 -3.8859e-05
14:21499561 A G 0.272968 -1.3023e-05
14:21501095 C T 0.758650 1.2670e-05
14:21502431 A G 0.027851 3.8664e-06
14:21502825 C T 0.280638 1.0105e-05
14:21503205 C T 0.026009 4.1169e-06
14:21503551 T C 0.810977 1.4079e-06
14:21503959 G T 0.055594 -1.0067e-05
14:21505628 G A 0.619152 4.9890e-06
14:21506898 T G 0.075235 -7.0272e-06
14:21509929 C G 0.308405 7.8329e-06
14:21510975 T G 0.571616 -2.2810e-06
14:21511497 T C 1.762138 -1.7282e-05
14:21513536 C A 1.585487 -3.1553e-05
14:21515246 C T 1.802270 -8.4017e-06
14:21515620 G A 0.248435 -7.2086e-06
14:21517491 T C 0.053217 -7.1225e-06
14:21518536 A G 1.367585 -1.4229e-05
14:21519599 T C 1.539848 -2.8300e-05
14:21522118 A G 0.039183 -3.6186e-06
14:21524270 G A 1.638776 1.9251e-06
14:21525883 C T 0.355196 -1.9200e-06
14:21526079 T C 1.208623 -1.1926e-05
14:21528248 T C 1.086077 1.3392e-05
14:21529197 T C 1.756702 4.4000e-06
14:21529286 A G 0.314875 -3.5759e-05
14:21534790 T G 0.901041 -2.0992e-05
14:21534908 C T 1.651746 -3.0410e-05
14:21537297 T C 0.060850 -5.9953e-06
14:21540062 T C 1.060088 1.5152e-06
14:21542037 T C 1.576804 -2.6634e-05
14:21542766 G A 0.337946 -1.4669e-05
14:21546354 T C 0.080498 1.9109e-05
14:21549335 A G 0.096732 -1.3097e-05
14:21549633 C T 0.065402 -9.9488e-06
14:21549893 C G 1.725614 -6.3594e-05
14:21551069 C T 1.807002 -4.1878e-05
14:21551328 C A 0.422251 2.2895e-06
14:21553057 C T 0.097510 -1.3600e-05
14:21559311 A G 0.095708 -3.4146e-05
14:21565189 C T 0.347880 -1.7213e-05
14:21566003 C T 1.977272 -7.0338e-06
14:21567333 A C 1.404334 4.4958e-07
14:21567587 A G 0.035773 2.8902e-05
14:21570273 C T 1.397446 2.8170e-07
14:21572577 A G 0.055070 8.8187e-06
14:21573156 C T 0.036987 1.3492e-05
14:21577177 A G 0.174139 8.0392e-06
14:21577526 C T 0.048560 1.7526e-05
14:21578007 A G 0.282311 -1.2834e-05
14:21580214 C A 0.064709 8.7872e-06
14:21586101 A G 1.308626 5.4459e-06
14:21586876 G A 1.664852 3.7894e-06
14:21587921 A C 1.582740 1.6362e-05
14:21589630 T C 0.039907 7.6058e-06
14:21590728 G A 1.295387 -1.6509e-05
14:21590855 C T 0.055682 -3.2661e-06
14:21591040 G A 0.998626 -1.0829e-05
14:21592012 C G 0.540358 -4.0860e-06
14:21603557 T G 0.513829 2.5267e-05
14:21606863 G A 1.278388 -3.2323e-05
14:21607930 T C 1.144584 -1.1025e-05
14:21608584 T G 0.569712 -1.4544e-05
14:21613780 T C 0.105578 9.5213e-06
14:21617644 G A 0.294309 -2.5926e-05
14:21618598 C T 0.030507 1.3640e-06
14:21618630 T G 1.019916 -2.6121e-05
14:21620670 A G 0.024615 1.3740e-05
14:21621123 C T 0.178827 3.2439e-05
14:21623290 C T 1.560345 -3.3937e-06
14:21623836 A G 1.557982 -8.4070e-06
14:21624767 C T 0.108383 -1.0192e-05
14:21626024 G A 0.510762 1.1642e-05
14:21628521 T C 1.018434 2.1198e-06
14:21629226 T G 0.124811 1.2227e-05
14:21630147 A G 0.136499 2.1362e-05
14:21630210 A G 1.720728 -3.0248e-06
14:21631426 T C 0.166554 8.1199e-06
14:21632431 C A 0.975603 1.3414e-05
14:21635714 G A 0.108743 5.8904e-05
14:21643457 C G 0.716672 1.8498e-05
14:21652934 A G 0.810191 2.4744e-05
14:21653941 A G 0.712729 4.9498e-06
14:21664710 G T 1.050532 1.4521e-05
14:21670994 A G 0.373345 1.6706e-05
14:21676072 A G 0.372757 -1.5253e-05
14:21676563 A G 0.170314 -2.5157e-05
14:21679756 A G 0.090636 2.6661e-05
14:21681419 T C 0.365692 2.1827e-05
14:21683674 T C 0.035566 2.2037e-06
14:21691538 T C 0.251294 -2.3426e-07
14:21704041 T C 0.045282 1.0051e-05
14:21718739 T C 0.681994 -3.7447e-05
14:21718918 T C 0.252692 1.7689e-06
14:21721873 C T 0.103970 3.0723e-05
14:21724766 A G 0.059538 1.6089e-05
14:21725654 A G 0.783044 -3.2565e-06
14:21733457 G A 0.416080 -3.5282e-05
14:21737403 A C 0.038928 -1.1219e-05
14:21751084 T C 0.595204 5.7394e-05
14:21751120 G A 0.444119 -3.1220e-05
14:21751147 A G 1.857874 3.0886e-06
14:21751257 A G 0.044150 -1.7807e-06
14:21755727 A G 0.067803 -2.0170e-05
14:21757072 G A 0.605685 5.0367e-05
14:21770681 G A 0.357532 -3.1150e-06
14:21770730 G A 0.999959 1.5299e-05
14:21770914 A G 0.520061 3.5628e-05
14:21776161 T C 0.091520 -1.3898e-05
14:21777901 G A 1.027562 2.3679e-06
14:21785790 A G 0.835870 2.0821e-06
14:21787832 T G 0.020940 -1.2969e-06
14:21790040 T G 0.478654 2.3909e-05
14:21791948 A G 0.484318 -1.6116e-05
14:21792811 A G 0.475999 3.6599e-05
14:21796784 C G 0.694730 -1.0787e-05
14:21807799 C T 0.267151 2.6286e-06
14:21808888 C T 0.076765 1.1370e-05
14:21813137 C T 0.033260 6.2452e-06
14:21813285 T C 0.053867 -1.5975e-05
14:21813510 G A 0.030207 3.6079e-06
14:21815643 T G 0.088470 1.1474e-05
14:21816692 A G 0.059205 1.5579e-05
14:21820669 C A 0.071206 1.8267e-06
14:21821821 C A 0.821452 -1.8438e-06
14:21832942 C G 0.175053 5.9106e-06
14:21839434 A G 0.042756 -7.1188e-06
14:21866026 C T 0.052721 1.5295e-05
14:21870897 T G 0.042746 4.5044e-06
14:21871653 T C 1.870875 2.7128e-05
14:21890683 G C 0.308112 -2.6715e-07
14:21894959 C T 0.055662 -5.2855e-06
14:21897616 T C 0.053523 1.5519e-05
14:21899631 T C 0.523685 -1.7654e-06
14:21918010 A G 1.823145 1.0652e-05
14:21923368 G A 0.498394 -2.6433e-06
14:21927638 C T 0.273550 8.8071e-06
14:21940854 A G 1.819959 8.2963e-06
14:21945415 G A 0.819877 1.0783e-05
14:21946664 C T 0.149086 -1.6293e-05
14:21949827 A C 1.876702 2.0976e-05
14:21963867 T C 0.288948 -1.6060e-06
14:21967916 G A 0.955116 3.3089e-06
14:21978293 G A 0.521791 1.6345e-05
14:21981567 A G 1.455804 1.8729e-05
14:21981923 G T 0.843085 -3.8035e-06
14:21982353 G A 0.279071 -9.5006e-06
14:21986761 A G 0.053717 1.2909e-05
14:21987000 C T 0.299531 -1.0868e-05
14:21987129 A G 0.109124 2.2250e-05
14:21988472 C T 0.575070 -1.1467e-05
14:21989829 C T 0.514427 3.8892e-06
14:21989841 G A 0.268351 3.6810e-05
14:21993498 A G 1.737109 1.5214e-06
14:21993638 C G 0.228907 1.7154e-06
14:21998108 G A 0.781997 9.5578e-07
14:22001462 C T 0.915147 -2.5806e-06
14:22002626 C T 0.305664 -1.2048e-05
14:22002745 A G 0.242880 -7.3628e-05
14:22011985 T G 0.074636 1.4494e-05
14:22013972 C T 0.880010 -1.5875e-05
14:22018910 G A 0.416213 1.0560e-05
14:22029450 T C 0.050212 1.7238e-05
14:22029720 C G 0.166197 2.5737e-05
14:22029812 C T 0.250567 -1.5426e-05
14:22032212 G A 0.134925 -1.9151e-05
14:22032592 A G 0.179827 -4.0614e-05
14:22038125 T C 0.201531 -1.4282e-05
14:22038562 C T 0.111008 -2.7990e-05
14:22038644 C T 0.025859 -4.3470e-07
14:22038659 C T 1.290851 -2.9650e-05
14:22038731 G C 0.057804 1.1630e-07
14:22039137 C G 0.199682 -1.7143e-06
14:22040104 A C 0.304339 -4.3523e-06
14:22045716 G A 0.245947 -4.4316e-06
14:22048083 A G 0.979298 -1.6668e-05
14:22049078 C T 0.052299 3.0638e-05
14:22050811 A G 0.024482 -9.4886e-06
14:22051597 G A 0.044555 1.6623e-05
14:22053863 A G 1.363475 -5.2539e-05
14:22054353 T C 0.221821 -1.7470e-05
14:22060647 T C 0.135330 7.6849e-06
14:22062942 G A 0.492495 -2.5897e-05
14:22065423 A C 1.379954 -4.0949e-05
14:22068034 C A 0.212693 -1.2368e-05
14:22070707 A G 0.141858 5.3514e-06
14:22076447 G A 0.247293 2.6859e-06
14:22079051 C T 0.029735 -7.6050e-06
14:22079209 G A 0.321433 4.8687e-06
14:22080730 A C 0.472178 5.6038e-07
14:22081187 A G 0.121890 4.5588e-06
14:22081649 T C 0.170776 -6.1072e-07
14:22086766 A G 0.220353 2.0665e-06
14:22089587 T C 0.121384 -5.1280e-06
14:22090594 G C 0.843513 -1.0718e-05
14:22092143 C G 0.326968 -2.8367e-05
14:22094954 A G 0.955999 1.8571e-05
14:22097398 T C 0.144418 -3.7033e-06
14:22102439 G C 0.482999 -3.8850e-06
14:22102592 C T 0.643627 -5.4257e-06
14:22102745 A C 0.338361 -3.1102e-06
14:22102800 A G 0.161498 -1.4840e-06
14:22102842 C T 0.023374 1.4944e-05
14:22103466 T G 0.477386 -7.2584e-06
14:22103779 C T 0.639473 -6.0768e-06
14:22112006 T C 0.027100 -1.4720e-05
14:22112768 A G 0.669371 -1.7461e-06
14:22114604 G C 1.214253 -6.9819e-06
14:22118050 A G 0.021456 -1.8409e-05
14:22119106 G A 0.211160 2.8698e-05
14:22121921 G A 0.258339 2.6424e-06
14:22122740 G A 0.032417 1.4730e-05
14:22125064 T C 0.032869 -9.7898e-06
14:22126253 T C 1.893572 -2.1093e-05
14:22132738 C T 0.031812 -8.7475e-06
14:22133997 G A 1.637062 3.1086e-06
14:22134018 T C 0.420436 7.3805e-06
14:22140027 C T 0.258557 4.2423e-06
14:22146832 G A 1.378621 -7.9008e-06
14:22151389 T G 0.219217 -2.7636e-05
14:22155007 A C 0.064372 -1.4749e-06
14:22163590 T C 0.475656 -4.3738e-06
14:22175587 A G 0.068608 1.8968e-05
14:22178927 A G 0.047513 -4.7092e-06
14:22186982 T C 0.536043 9.4627e-06
14:22187285 A G 0.023568 1.1441e-06
14:22195531 A G 0.581485 -1.3747e-05
14:22197354 T C 0.040499 2.6005e-05
14:22209382 G A 0.209670 4.1956e-06
14:22214035 A G 0.023891 3.3493e-06
14:22216675 A C 1.146155 9.7606e-06
14:22229002 T C 0.152761 -1.0735e-05
14:22235578 A G 0.040584 1.5672e-05
14:22237127 T C 1.842401 1.1670e-05
14:22239246 A G 0.646524 9.3066e-06
14:22240529 A G 0.150599 -1.2219e-05
14:22240799 T C 0.029449 -5.6268e-06
14:22242426 T C 0.086614 2.0937e-06
14:22251678 A G 0.050681 -2.8918e-05
14:22252630 T C 0.022296 -2.4323e-05
14:22265500 A G 0.588162 1.4072e-05
14:22275490 T G 0.473616 -1.0471e-05
14:22277761 A C 0.169831 -4.4201e-05
14:22309295 C T 0.928260 1.0346e-05
14:22315212 G A 0.263952 -2.8165e-06
14:22320311 G A 0.147722 8.3968e-06
14:22321124 C T 0.811755 2.1194e-05
14:22331151 G T 1.122326 -5.9045e-06
14:22337393 A G 1.209446 2.3596e-06
14:22340873 A G 0.501368 -1.5860e-05
14:22356225 T G 0.749474 8.0357e-06
14:22356491 T G 0.107451 -9.4206e-06
14:22356551 C T 0.861716 7.5208e-06
14:22361437 C T 0.077795 -1.0683e-05
14:22362366 T C 1.888499 2.8445e-05
14:22368558 A C 1.410865 2.6938e-05
14:22370219 A G 0.641530 4.5205e-06
14:22374005 G C 0.051609 1.7463e-05
14:22377905 G A 0.752102 2.8127e-06
14:22378835 C T 0.132250 -9.5400e-06
14:22378943 A G 0.076673 9.4901e-07
14:22380003 C T 0.499040 4.5557e-06
14:22386056 G A 0.022211 -1.0258e-05
14:22386449 T C 0.113177 1.2332e-05
14:22387155 T C 0.085914 1.6300e-05
14:22391433 T C 0.439050 3.0601e-05
14:22391539 A G 0.579823 -1.6578e-05
14:22392703 C G 0.780331 -1.1225e-06
14:22393086 T C 0.031588 -1.9498e-06
14:22393596 A G 0.242360 -1.9270e-05
14:22394783 C T 1.219986 2.3997e-05
14:22408683 G A 0.036025 -2.2633e-05
14:22409571 G A 1.034716 -2.6536e-05
14:22410620 C T 0.948870 -3.9682e-05
14:22414514 A G 0.377295 -1.6829e-05
14:22416910 T C 0.274600 -9.1402e-06
14:22417972 C A 0.297410 -2.7972e-05
14:22428115 T C 0.047115 -9.6643e-06
14:22428630 C T 0.896458 -3.0059e-06
14:22446573 G C 0.132998 -4.5915e-06
14:22448937 C T 0.406955 -4.8236e-07
14:22451047 T C 0.604257 3.7750e-06
14:22459986 C T 0.068520 1.1008e-05
14:22460287 A G 0.023918 -1.6554e-07
14:22461595 C A 0.160472 -2.3211e-05
14:22464608 A G 0.079637 -7.6534e-06
14:22470428 A C 0.046081 6.2485e-06
14:22471250 G C 0.504574 4.1292e-06
14:22471333 T C 0.326339 2.1168e-05
14:22473194 T G 0.245562 -1.6848e-06
14:22476390 A C 0.022327 -4.4761e-06
14:22479773 A C 0.022272 1.1933e-05
14:22480774 T C 0.062652 3.4168e-05
14:22481528 G A 1.409764 -1.5526e-05
14:22482497 T C 0.026729 9.9005e-06
14:22482509 T G 0.035287 4.4138e-06
14:22487791 T C 0.060031 -1.5394e-05
14:22488509 G A 1.267967 -1.1334e-05
14:22488581 C T 0.124933 -1.3334e-05
14:22490722 G A 0.997505 -2.4285e-05
14:22491441 T C 0.852098 2.3330e-06
14:22493240 A C 0.128935 -2.6767e-05
14:22494738 G A 1.545359 2.3869e-05
14:22496029 A C 1.298868 -6.8985e-06
14:22496414 A G 0.056882 6.7544e-06
14:22497057 T C 0.149949 -9.8340e-07
14:22497297 A G 0.060129 -1.7061e-05
14:22499160 G T 0.223345 8.1125e-06
14:22503443 T G 0.076969 1.6817e-05
14:22503960 C A 0.046316 -3.4581e-06
14:22506691 G A 1.898294 -1.2855e-06
14:22508676 C T 0.589155 4.4070e-06
14:22510774 A C 0.052480 -5.8261e-06
14:22511258 C T 0.161726 5.2664e-06
14:22513116 G A 0.480687 1.2267e-05
14:22517472 T C 0.839035 -1.5403e-05
14:22518515 C T 0.058936 6.2240e-06
14:22521051 A G 0.945616 -1.1318e-05
14:22532429 A G 0.258030 4.1356e-06
14:22535262 A G 1.382660 -2.1189e-05
14:22549610 T C 1.153818 4.3347e-06
14:22553002 C G 0.881996 6.7655e-06
14:22553141 G A 0.101838 -1.5472e-05
14:22555013 C T 0.228295 -1.5218e-05
14:22555048 C T 0.042297 -1.4536e-05
14:22562099 A G 0.055465 -1.0993e-05
14:22563362 A G 0.053180 1.1831e-05
14:22564821 T C 0.055866 2.2953e-05
14:22567812 A G 0.643294 -1.0678e-05
14:22569644 C T 0.072872 2.0412e-05
14:22570227 A G 0.036915 -8.1463e-06
14:22573636 C T 0.025533 -8.0020e-06
14:22574374 A G 1.783652 -4.8256e-06
14:22579751 C T 0.023571 -1.1851e-05
14:22581278 G A 0.458551 -3.7174e-05
14:22586115 C T 0.027984 5.1714e-07
14:22588743 C T 0.218442 -2.6527e-05
14:22589018 T C 0.123737 6.0975e-08
14:22590662 G A 0.920825 3.3600e-05
14:22590877 C T 0.576691 -1.6456e-05
14:22590996 G A 1.615946 1.2633e-05
14:22591988 A C 0.589618 -3.1556e-06
14:22592686 G A 0.123757 -2.2260e-05
14:22595674 T C 1.377407 -5.1818e-06
14:22600490 T C 0.444007 -3.8972e-06
14:22600863 A G 1.382463 -4.1588e-06
14:22606699 C T 0.064250 -1.3033e-07
14:22606940 T C 0.021082 -2.1325e-05
14:22607417 T C 1.825327 -1.3267e-05
14:22608919 T C 0.800135 3.8282e-06
14:22609387 G T 1.244617 -1.7996e-06
14:22610878 C T 0.457239 1.0890e-05
14:22611657 C G 0.382959 3.6097e-06
14:22611797 A G 1.133735 3.3664e-06
14:22613461 G A 0.875662 -1.4579e-05
14:22613574 C A 0.155365 -4.9281e-05
14:22615038 C T 0.100611 -2.5565e-05
14:22616554 A C 0.190893 -1.7647e-05
14:22621069 A G 0.091591 1.0228e-05
14:22623255 A G 0.484176 1.5772e-05
14:22636774 T A 0.051541 -2.6031e-05
14:22651378 A G 0.063111 -2.6199e-06
14:22658034 A G 1.857663 -7.2431e-06
14:22658179 T C 1.174877 -3.0094e-05
14:22658330 T G 0.051993 1.0723e-05
14:22662189 T C 0.539225 -1.8172e-05
14:22662219 A G 0.110304 2.5932e-05
14:22669893 G A 0.545355 -2.2017e-05
14:22670374 A G 0.101498 -1.0597e-06
14:22676095 C T 0.052507 -2.0446e-05
14:22687061 C T 0.169026 -5.7382e-06
14:22687944 T C 0.051453 1.1423e-05
14:22690191 A G 0.158986 -1.3814e-05
14:22691688 A G 0.028837 -2.2331e-05
14:22699182 A G 0.061965 -1.3252e-05
14:22710739 A G 0.524096 1.1057e-05
14:22712835 C T 1.023428 1.0862e-05
14:22714081 G A 0.459918 -1.1712e-05
14:22714232 C G 0.306953 2.3304e-05
14:22719549 T C 0.147498 -9.5783e-06
14:22730581 A T 1.213509 -4.2776e-06
14:22730641 A G 0.144584 2.2097e-05
14:22731529 G A 0.236961 -2.7267e-06
14:22735897 T G 0.342039 -1.6300e-05
14:22736832 A G 0.348373 9.3221e-06
14:22736989 T C 1.115533 2.6441e-06
14:22738051 T C 1.428085 -3.5063e-06
14:22738460 T C 0.023245 7.1858e-06
14:22738531 C T 0.253239 1.3248e-05
14:22738686 T C 0.029255 -7.3366e-06
14:22740245 G A 0.478821 -6.5032e-06
14:22747012 G A 0.478341 -9.4250e-07
14:22749189 C T 0.219567 2.6394e-07
14:22750070 G A 0.075126 6.8572e-06
14:22754046 A G 0.042389 9.3283e-06
14:22756111 A G 0.113853 4.4845e-07
14:22756270 C T 0.737330 1.5904e-05
14:22758396 C T 1.068880 -1.6927e-05
14:22762730 C T 0.534901 7.2876e-06
14:22762764 G A 0.097843 1.0095e-05
14:22766123 G C 1.011474 2.9339e-05
14:22768725 C T 0.274729 -7.2724e-06
14:22772663 C T 0.665277 -1.1241e-06
14:22772923 C T 0.053571 -3.0820e-05
14:22774695 A G 0.426212 -1.0385e-05
14:22775479 C T 0.489979 -1.2517e-05
14:22775868 A G 0.157691 -9.2382e-06
14:22778858 T C 0.061112 -1.8248e-05
14:22780662 T G 0.108672 1.1095e-05
14:22780955 G T 0.274627 1.6926e-05
14:22787541 T C 0.667154 4.9553e-05
14:22787907 C G 0.058953 -1.5968e-05
14:22789472 A G 0.944206 2.2165e-05
14:22791074 T C 0.096215 2.7635e-05
14:22792246 G T 0.051650 1.0323e-05
14:22796384 A G 0.092744 -2.2943e-05
14:22807194 T C 0.040363 -7.6317e-06
14:22809255 G A 1.927625 -2.3978e-05
14:22815122 A G 0.040689 -4.7422e-06
14:22832695 T C 0.439566 2.0393e-06
14:22847159 T C 0.033468 -1.0590e-05
14:22851152 T C 0.157463 -1.2897e-05
14:22853638 T C 0.134208 -2.1164e-05
14:22854416 G A 0.216490 -1.5825e-05
14:22869395 A G 0.119633 3.7628e-05
14:22871740 C T 0.063764 -2.1156e-05
14:22875502 A G 0.077764 -2.2849e-05
14:22877780 A C 1.413347 9.8368e-06
14:22882668 G T 0.225503 -2.0396e-05
14:22884200 C T 0.055859 -2.0379e-06
14:22890312 C T 1.653820 2.7877e-06
14:22891792 T G 0.080389 -2.1245e-05
14:22891883 C G 0.991279 7.6708e-06
14:22897569 A G 0.437724 1.1308e-05
14:22899316 T C 1.323500 -3.2168e-06
14:22904492 G A 0.993948 8.5048e-06
14:22904588 A C 1.097255 1.2420e-05
14:22911231 T C 0.636270 3.9375e-05
14:22922878 G A 0.157330 1.6709e-06
14:22924194 A G 0.562079 1.2481e-05
14:22927011 A G 0.068435 9.6868e-07
14:22927818 A C 0.044551 9.5238e-06
14:22930429 A G 0.034665 1.1734e-05
14:22934914 A G 0.043637 1.2524e-05
14:22938561 T A 0.516209 -3.1710e-05
14:22939467 C A 0.776220 -1.2590e-05
14:22940842 T C 0.358640 -3.5039e-05
14:22942619 A G 0.208171 -1.4374e-05
14:22942890 T G 1.330745 -6.2277e-05
14:22946959 C G 0.228210 -2.2210e-05
14:22949670 T C 0.214882 -1.8276e-05
14:22950248 T G 0.245022 -1.4131e-05
14:22951651 G C 0.176821 4.1209e-06
14:22952088 A G 1.694414 7.2994e-07
14:22952616 G T 0.040295 -1.3168e-05
14:22953607 T C 1.882053 8.0245e-06
14:22954777 T G 0.500505 4.4505e-05
14:22955238 C T 0.044878 1.1002e-05
14:22957171 A G 0.534931 2.6430e-06
14:22957488 T G 0.789905 5.4934e-07
14:22957900 T C 0.578677 -9.9157e-06
14:22959603 G C 0.102032 -2.6568e-05
14:22959754 T C 0.022371 1.2044e-05
14:22961010 C T 0.561324 -1.1181e-05
14:22964880 C A 0.660412 -1.4457e-05
14:22969453 A G 0.083710 2.1679e-05
14:22971386 G T 0.162114 2.0085e-06
14:22972608 G A 0.161563 -6.3610e-07
14:22973042 C G 1.372505 8.6658e-06
14:22973309 C T 0.199780 -1.2150e-05
14:22974068 C T 0.037962 1.5547e-05
14:22975728 A G 1.374463 8.5703e-06
14:22978516 A G 0.739431 -1.2317e-05
14:22978760 T C 1.005596 8.4262e-06
14:22979348 G A 1.438754 2.6850e-06
14:22980408 A G 1.146855 3.5640e-06
14:22981162 A G 0.078053 1.0268e-05
14:22984559 T C 0.041026 -3.1572e-05
14:22989153 C A 0.098622 7.5647e-06
14:22990099 A G 0.029463 3.5007e-05
14:22990354 A C 0.024904 1.1803e-07
14:22991715 G T 0.139515 -1.0931e-05
14:22997833 T G 0.788052 -6.9663e-07
14:22999523 T C 0.141830 -8.2912e-06
14:23002684 G T 0.301816 -1.2143e-05
14:23006365 G A 0.039523 -1.4132e-05
14:23008569 T G 0.163409 -1.2419e-06
14:23015874 T C 0.342206 -4.3161e-06
14:23016696 C A 0.176271 5.2356e-06
14:23017901 T C 0.639524 6.8300e-07
14:23019003 G C 0.026274 -4.6073e-06
14:23019657 G C 0.642094 4.3251e-06
14:23019822 C A 0.320141 2.6002e-06
14:23020706 A C 0.197023 6.6886e-07
14:23020919 T C 1.309690 -9.3768e-06
14:23021039 A G 0.980383 -1.5184e-05
14:23021720 A G 0.251862 -1.0609e-06
14:23021852 G A 1.488673 -2.3044e-05
14:23022443 C T 1.323857 -6.7406e-06
14:23022887 A G 0.117501 -4.3712e-06
14:23024977 G C 0.191356 -1.3631e-05
14:23028364 T C 0.797241 -6.3437e-06
14:23030065 C T 0.186742 4.9521e-07
14:23032881 G A 0.040621 -2.5690e-05
14:23034339 G A 0.052021 -5.3825e-06
14:23041416 C A 0.103984 2.8075e-05
14:23044002 T G 1.404218 -5.1709e-06
14:23047799 C T 0.336276 3.3582e-06
14:23050179 C A 0.054611 4.9678e-06
14:23052885 A G 0.085509 -1.5720e-05
14:23056123 A C 0.255306 -1.0820e-06
14:23057791 C G 0.024479 1.1132e-05
14:23058084 G A 1.553685 -1.2374e-05
14:23058214 A C 0.032679 3.6239e-06
14:23060602 T G 0.255170 1.4901e-05
14:23063614 A G 1.301438 -1.0859e-05
14:23064131 G A 0.248180 8.1268e-07
14:23067931 T C 1.422091 -4.6819e-06
14:23068435 T C 0.033145 -2.5585e-06
14:23071077 T G 1.195262 -1.6721e-05
14:23072054 G T 0.170814 2.1757e-05
14:23075116 T C 1.068761 8.8175e-06
14:23077543 G C 0.133300 6.8152e-06
14:23078340 G A 0.253977 6.2611e-06
14:23078849 A G 0.022643 3.0028e-06
14:23078904 G A 0.086712 -1.0309e-06
14:23082418 A C 1.206475 -1.7562e-06
14:23093668 A G 0.605185 4.5765e-05
14:23094845 A C 0.191743 -1.7628e-05
14:23098917 A G 0.033961 1.8312e-05
14:23100774 A G 0.041400 4.4447e-06
14:23100959 T G 0.035273 1.4682e-05
14:23102626 A G 0.360021 -7.1032e-06
14:23102882 A C 0.449579 -1.0771e-05
14:23102969 A G 0.939181 3.7142e-06
14:23103223 G A 0.085944 1.0525e-05
14:23103544 G A 0.051103 2.9035e-06
14:23114911 C A 0.438353 1.0098e-05
14:23115160 G C 0.566342 1.4680e-06
14:23124321 C T 0.229274 -6.8500e-06
14:23132529 C A 0.584899 -2.2811e-05
14:23133511 A T 0.051433 1.8127e-05
14:23138174 G T 0.147814 8.4662e-06
14:23168309 G A 0.222080 -1.4646e-05
14:23172419 A G 0.500634 -2.4560e-06
14:23175786 A G 0.063954 -3.5507e-05
14:23177202 C A 0.098928 -1.4461e-05
14:23178453 A G 0.086437 1.7815e-05
14:23188584 T G 0.045711 -1.1492e-05
14:23195747 T C 0.954466 -1.4030e-04
14:23207964 T C 0.923953 -8.1812e-05
14:23209439 A C 0.315119 8.7080e-05
14:23211670 A C 0.086104 4.3421e-06
14:23213309 T C 0.065746 -3.7401e-05
14:23222163 G T 0.063488 -3.3613e-05
14:23222422 G A 0.209378 1.6415e-06
14:23228159 A G 0.062176 4.8711e-06
14:23236120 C T 0.039506 -9.0740e-06
14:23236142 A G 0.040842 -2.4904e-05
14:23236524 T C 1.708438 6.9915e-06
14:23237212 A G 0.040890 -2.3272e-05
14:23239880 A G 1.708846 5.4963e-06
14:23245252 G A 0.211833 1.4929e-05
14:23245301 C T 1.302815 1.8683e-05
14:23245674 A C 0.096633 9.2596e-06
14:23246831 C T 0.093638 1.6640e-05
14:23246975 G T 1.367691 1.4049e-05
14:23247486 C T 0.446947 -1.0515e-05
14:23247687 C T 1.190880 -1.6910e-05
14:23248112 G A 0.267138 -1.8636e-05
14:23249292 G A 0.485603 7.7937e-05
14:23249539 G A 0.737411 6.2969e-05
14:23251130 G T 0.098268 -2.1478e-05
14:23255740 A C 1.256115 -6.9934e-06
14:23256260 G C 1.860138 2.2779e-05
14:23258060 G A 1.542601 -1.8724e-05
14:23258189 G T 0.228937 6.1435e-07
14:23259258 T C 0.022548 -1.3746e-05
14:23259791 G A 0.071522 -1.5776e-05
14:23262461 A G 1.844893 2.1753e-05
14:23263665 A G 0.964744 9.2124e-05
14:23266443 C T 0.293034 -1.1139e-05
14:23271260 G A 0.322772 -1.2105e-05
14:23271690 G A 0.365852 3.7569e-05
14:23273114 C T 1.285000 5.6660e-05
14:23277893 T G 0.279187 -2.0069e-05
14:23282336 A G 0.036065 -2.9732e-05
14:23282449 T C 1.202510 5.9179e-05
14:23282512 T C 0.025029 2.9188e-08
14:23283842 A G 0.102651 -3.5496e-06
14:23284572 G A 1.152978 8.4423e-05
14:23286229 G A 0.999483 -3.7938e-05
14:23288409 G A 1.948459 7.4633e-06
14:23288953 G A 0.458942 -1.7208e-05
14:23289628 T C 0.168373 -1.3010e-05
14:23292248 A G 0.636243 -4.5374e-06
14:23299135 T G 1.066178 4.4811e-05
14:23300095 G T 1.684034 4.6966e-05
14:23300771 G A 0.393686 1.7473e-05
14:23303228 C G 0.080912 -5.6130e-06
14:23304094 A G 0.470818 2.4151e-05
14:23304829 C T 0.031635 -1.5068e-05
14:23306048 T C 1.677969 5.5163e-05
14:23307271 A C 0.213716 3.5689e-06
14:23308986 G A 1.712514 1.1435e-05
14:23310075 C T 0.028460 2.4985e-06
14:23310239 G C 0.236196 -1.5971e-05
14:23311946 A G 0.026519 4.2935e-06
14:23312208 G A 0.390459 1.4842e-05
14:23312594 A G 0.430333 8.8378e-06
14:23312863 G C 0.629515 -1.2910e-05
14:23313633 A G 0.051198 2.3832e-05
14:23317196 G C 0.188711 -2.3424e-05
14:23317223 C T 1.029905 -2.9092e-05
14:23317469 C A 0.448960 -4.2792e-05
14:23319442 T C 0.616435 -1.2665e-05
14:23321112 A G 0.365576 7.4714e-07
14:23329402 A G 0.050868 2.6739e-05
14:23335744 G A 0.100247 2.2537e-05
14:23340024 A G 0.733729 2.6611e-05
14:23351544 A G 0.179031 9.8330e-06
14:23355067 T G 1.350039 -4.9319e-06
14:23356520 A G 0.022918 1.4758e-07
14:23363332 A G 1.418641 -2.8753e-05
14:23365756 A C 0.076945 -5.1879e-07
14:23369294 G C 0.527452 -3.4795e-06
14:23375564 A G 0.084489 -1.4457e-06
14:23389479 A C 0.035593 -9.1588e-06
14:23393052 T G 0.124485 6.3499e-06
14:23403193 C A 1.208090 -2.0606e-05
14:23409909 A C 1.142701 -1.4062e-05
14:23415178 G A 0.051382 3.2471e-05
14:23419036 T C 1.069870 -1.9603e-05
14:23422186 A G 1.568059 -4.4909e-05
14:23425536 C A 0.035045 5.4070e-06
14:23425817 A G 0.034780 1.7760e-05
14:23436369 A C 0.065110 -3.4501e-06
14:23444084 T C 0.164779 -3.3024e-06
14:23451345 A G 0.047992 -9.5558e-06
14:23453797 A G 0.029187 -1.4048e-05
14:23456004 G A 0.064546 6.7616e-06
14:23459101 T G 0.171545 -1.2106e-05
14:23467664 A G 0.201127 7.0820e-05
14:23473706 T C 0.055050 -8.3488e-06
14:23476026 A C 0.775520 9.8010e-06
14:23476461 T C 0.492583 2.4252e-05
14:23476744 T G 0.360721 -9.3976e-06
14:23479967 C T 0.474636 -6.2803e-06
14:23484125 T C 0.028695 1.1629e-05
14:23491284 G C 0.555096 1.9959e-05
14:23494234 T C 0.142398 5.1461e-05
14:23494277 G A 0.554776 1.9753e-05
14:23504021 A G 0.151166 -3.0250e-05
14:23506077 A G 0.142534 1.9212e-05
14:23506110 T C 0.837172 5.5108e-06
14:23508976 T G 0.309975 7.3656e-06
14:23512041 A G 0.026828 5.5380e-06
14:23513893 A G 0.167941 1.0016e-06
14:23514849 C T 0.068802 7.3728e-06
14:23515087 G A 0.810392 2.8146e-05
14:23518918 C T 0.473340 7.4368e-06
14:23520641 G A 0.106809 -7.2504e-06
14:23522033 A G 0.200120 1.1220e-05
14:23524466 C T 0.043606 8.1717e-06
14:23531507 A G 0.061292 -5.3394e-06
14:23531758 A G 0.186303 3.0915e-05
14:23532865 G A 0.675660 3.1858e-05
14:23536833 G C 0.064083 4.0887e-05
14:23549285 A G 0.113615 1.2284e-05
14:23549319 G A 0.819928 -1.3044e-05
14:23549785 C T 0.820200 -1.3118e-05
14:23555640 T C 0.322555 6.0878e-06
14:23557006 A C 0.060258 -1.9371e-05
14:23557080 C T 0.046867 4.2579e-06
14:23559902 T G 0.041787 -2.4073e-06
14:23562558 C G 0.020246 8.8655e-07
14:23564437 C T 0.035504 -1.6436e-05
14:23570055 C T 0.040094 -1.2199e-05
14:23571371 A G 0.071716 1.3844e-06
14:23579678 T C 1.491390 -2.2108e-05
14:23580645 G A 0.077883 3.0798e-05
14:23582569 T C 1.013949 -2.4835e-05
14:23584146 A G 0.082418 1.4471e-05
14:23586795 A G 0.035423 2.8268e-06
14:23587055 T C 0.067996 6.6364e-06
14:23589057 A G 0.970524 -4.2417e-05
14:23589586 G T 0.604624 1.5064e-05
14:23590279 A G 0.195150 -2.2641e-07
14:23592517 T C 0.123053 4.1663e-07
14:23594396 T C 0.508508 1.9089e-05
14:23594846 C G 0.227210 -9.4243e-06
14:23595721 G A 0.250159 2.3423e-06
14:23598128 G T 0.271687 6.5983e-06
14:23598976 A G 0.129044 1.6776e-05
14:23605973 C T 0.687930 9.8650e-06
14:23607246 A C 0.766065 7.2752e-06
14:23607730 C T 0.795898 -1.5735e-05
14:23609529 A G 0.078821 -1.5498e-05
14:23609554 A G 0.042056 2.6870e-06
14:23612489 G C 1.547562 -1.4232e-05
14:23618776 T C 0.043946 -2.1698e-06
14:23619902 A C 1.631456 8.8266e-06
14:23624391 T C 0.022690 8.0357e-06
14:23631536 A C 0.329171 4.9371e-05
14:23632259 A G 0.035736 -1.2304e-05
14:23632506 G A 0.248031 6.7382e-05
14:23634896 C T 0.039384 1.5003e-06
14:23635169 A G 0.541262 5.4501e-06
14:23637092 T C 0.370519 1.5551e-05
14:23640794 G A 0.418641 1.3547e-05
14:23641898 A G 0.208909 2.1840e-05
14:23645718 A G 0.230522 2.8400e-05
14:23647729 G C 0.036246 1.2470e-05
14:23649792 G A 0.269579 6.9896e-06
14:23649893 C T 0.141694 -3.2776e-06
14:23649914 G T 0.168295 1.1433e-05
14:23652004 A G 0.266250 -2.3814e-07
14:23652708 A T 1.457130 -2.6360e-05
14:23653188 A C 1.402478 -9.5382e-06
14:23659840 G A 0.034450 -7.2718e-06
14:23660909 A G 0.329501 2.4277e-05
14:23662581 A G 0.134361 3.4344e-06
14:23664646 C T 1.070077 -3.1279e-05
14:23677385 T C 0.385122 6.3444e-06
14:23682699 T C 0.022055 5.8307e-07
14:23683918 C A 1.306011 8.6258e-06
14:23695095 T C 0.126650 2.1075e-05
14:23695924 T C 0.032849 -1.1093e-05
14:23696667 G A 0.385275 3.8456e-07
14:23705294 G A 0.059279 -5.6730e-07
14:23706696 G A 0.066861 -9.7531e-06
14:23715765 A G 0.057256 -1.2401e-05
14:23719753 C A 0.786678 -1.3714e-05
14:23722771 C T 0.362084 -1.7730e-05
14:23725147 T G 1.002349 7.0276e-06
14:23729188 C T 0.413619 5.4495e-06
14:23731387 A C 0.226333 2.4212e-05
14:23739644 T C 0.042661 -6.1926e-06
14:23744932 T C 0.094994 -9.3640e-06
14:23745533 T C 0.809223 9.4815e-06
14:23746269 G C 0.476863 -1.1135e-06
14:23749037 T C 0.390714 6.2876e-06
14:23749882 C A 0.090891 -4.0359e-06
14:23766591 A G 0.646279 -8.4952e-07
14:23775066 A G 0.037690 5.1729e-07
14:23775111 A G 0.091054 1.9651e-05
14:23775503 T C 0.588632 -1.4380e-05
14:23777081 A G 0.029225 -1.9371e-05
14:23780222 G A 0.032278 -1.1692e-05
14:23782769 G A 1.855083 -1.3011e-05
14:23789955 G A 0.327614 2.0655e-05
14:23792416 C A 0.254184 1.1410e-05
14:23794066 T G 0.063733 -1.7065e-05
14:23795976 G C 0.475673 -1.6116e-05
14:23806190 A G 0.968783 9.9048e-06
14:23807081 C G 0.090466 1.2279e-05
14:23812891 C T 0.095933 3.2755e-07
14:23812998 G A 0.035416 -2.8880e-06
14:23815326 T C 0.031666 -1.2459e-05
14:23819813 G C 0.072545 3.0628e-06
14:23822800 T C 0.040298 7.3301e-07
14:23823079 G T 1.047363 -3.9023e-06
14:23823265 T C 0.038697 8.7114e-06
14:23824536 T C 1.206308 3.5937e-06
14:23829490 T C 0.038544 5.5076e-06
14:23830042 C T 0.621409 1.0749e-05
14:23836832 T C 0.376088 1.2151e-05
14:23840033 T C 0.510276 7.3465e-06
14:23841393 T C 0.196496 4.1382e-07
14:23843143 G A 0.071386 1.0902e-05
14:23845354 T G 0.053398 -2.0908e-06
14:23853629 C T 0.525245 2.5930e-05
14:23855320 A G 0.239704 1.7741e-05
14:23856381 C A 0.276334 2.6892e-05
14:23856896 G A 0.971149 1.2440e-06
14:23861811 G A 0.738166 3.6420e-05
14:23865885 A G 0.714201 4.1066e-05
14:23875741 C T 0.245386 1.8737e-05
14:23876267 T C 0.161301 2.2389e-05
14:23883739 G A 0.756294 3.0411e-05
14:23885717 A G 0.150724 2.9156e-06
14:23886264 T C 0.328742 8.2202e-07
14:23886409 C G 0.028718 -7.0535e-06
14:23892269 A G 0.064369 -2.4940e-05
14:23893453 A G 0.156718 2.7791e-05
14:23899793 A G 0.058596 -2.0137e-05
14:23901012 C T 0.033002 1.2324e-05
14:23903380 G A 0.958468 -2.9254e-06
14:23904988 T C 0.027335 -9.7108e-06
14:23905600 G A 0.037918 -1.2757e-05
14:23906866 C G 1.449395 -2.6524e-06
14:23907266 G A 0.024798 2.3782e-05
14:23907608 G C 1.285962 4.4306e-06
14:23910018 T C 0.040638 4.1294e-06
14:23912361 C T 0.220285 6.4547e-07
14:23915953 C T 0.172191 -8.5766e-06
14:23920281 G A 0.195990 1.5074e-05
14:23923165 C A 0.038387 -1.3635e-05
14:23932186 C G 0.021487 5.0204e-06
14:23942741 C T 0.038826 -9.2827e-06
14:23944505 A G 1.541439 -2.1075e-06
14:23944870 G A 0.055040 6.4048e-06
14:23945366 G A 1.661514 -2.4920e-06
14:23947374 A G 1.812337 -1.4467e-05
14:23948719 T C 0.081654 -3.9423e-07
14:23959031 G A 0.091785 -1.2344e-05
14:23964203 A G 1.651498 -1.2448e-05
14:23964351 C T 0.224698 3.8681e-06
14:23973043 A G 1.869763 2.0397e-06
14:23977010 G A 1.486889 -6.0313e-06
14:23978240 T G 0.196275 2.8105e-05
14:23979640 G A 0.265404 -9.5438e-06
14:23985973 G A 0.481299 1.6216e-05
14:23987990 G A 0.626040 1.7327e-05
14:23988726 A G 0.111218 3.7604e-05
14:23989097 A G 0.311635 1.9412e-05
14:23989818 A G 0.051888 -2.8071e-05
14:23990163 A G 0.085975 1.3903e-05
14:23992742 G T 0.456338 -6.1469e-06
14:23994517 G A 0.441226 -5.8573e-06
14:23995928 T C 0.023585 4.2415e-05
14:23996772 G A 0.352504 -2.1653e-05
14:24002887 T G 0.262521 1.0257e-05
14:24008406 G A 0.383310 1.7624e-05
14:24014942 T C 0.046479 -2.2361e-05
14:24015901 A C 0.510296 1.1871e-05
14:24016366 G A 0.273142 -8.6127e-06
14:24016873 G A 0.057739 -7.9282e-06
14:24019334 G A 0.050385 -2.8460e-05
14:24022304 A G 0.051184 -2.9410e-06
14:24024056 A G 0.042372 2.6991e-05
14:24024120 T G 0.046771 -6.6253e-06
14:24024618 T C 0.068945 3.7465e-06
14:24026493 G A 0.178069 1.2971e-05
14:24033027 A G 0.294935 -3.9793e-05
14:24033070 T C 0.379553 -6.8371e-06
14:24035016 T C 0.020681 1.8343e-05
14:24041624 C T 0.307483 -1.6665e-05
14:24042352 A G 0.077196 1.0471e-05
14:24045714 A C 0.031316 1.7145e-05
14:24069798 A G 0.248333 -2.3013e-05
14:24071960 C G 0.849231 -1.2474e-05
14:24073039 G A 1.927448 7.7959e-06
14:24080089 A G 1.932588 3.8205e-06
14:24087979 C T 0.085628 5.3673e-05
14:24099568 T C 1.592674 2.0356e-05
14:24100933 G T 0.049325 -2.1435e-06
14:24105857 A C 0.298946 -4.1823e-05
14:24107922 C G 0.244740 -1.2110e-05
14:24114754 G A 0.044653 2.0948e-06
14:24115264 A G 0.092866 -2.3813e-05
14:24116404 C T 1.926985 -6.8849e-06
14:24117528 T C 0.347741 -2.4362e-05
14:24118085 T C 0.106989 1.3950e-05
14:24118163 G A 0.334502 -1.1643e-05
14:24121632 G A 0.116801 -2.7140e-06
14:24125646 T G 0.130261 2.7124e-07
14:24127328 G T 0.130291 3.0951e-05
14:24129227 T C 0.239551 -9.7979e-06
14:24132615 C T 0.055601 8.1242e-06
14:24135035 C T 0.234442 4.7025e-05
14:24136587 A G 0.343715 -4.3679e-07
14:24137086 A G 0.061204 -5.0740e-06
14:24138015 G A 1.089915 6.9666e-06
14:24138370 G A 0.198893 1.1130e-05
14:24140597 G T 0.472222 -2.5279e-05
14:24147513 A G 0.268549 7.8313e-06
14:24152732 C T 0.864976 2.6299e-05
14:24153925 C T 0.030989 2.2209e-07
14:24154119 G C 0.081535 3.6964e-06
14:24156026 G A 0.365617 1.1237e-05
14:24159635 A G 0.243971 -5.7551e-06
14:24162985 A G 0.505989 -3.8119e-05
14:24168236 G A 0.546100 -3.2686e-05
14:24188606 T C 0.202255 7.3232e-06
14:24195552 G A 0.775649 -1.3902e-05
14:24198369 T C 1.102545 3.0791e-05
14:24199292 T C 0.478403 4.3867e-05
14:24200000 G T 0.207478 -2.4264e-07
14:24203304 A G 0.085342 -2.8358e-05
14:24217271 T C 0.064155 -8.5932e-06
14:24217467 C T 0.221760 -9.4628e-06
14:24220996 G A 0.021184 -1.9910e-06
14:24222978 G A 0.323466 9.8926e-06
14:24223453 C T 0.333009 -3.6995e-05
14:24231601 G C 0.126035 -7.4700e-06
14:24232688 G A 1.736952 -2.3903e-05
14:24233479 G T 0.031571 6.8218e-06
14:24235420 T C 0.441552 -2.7100e-05
14:24238345 G A 0.099421 1.4281e-05
14:24241502 C G 0.024152 8.7753e-06
14:24241644 C G 0.852342 -8.6168e-05
14:24243637 G A 0.489330 -1.9527e-05
14:24243861 T C 0.024329 5.3371e-06
14:24244134 C A 0.866299 3.6213e-05
14:24244382 T C 0.091445 1.0658e-05
14:24245000 A G 0.024438 1.7202e-05
14:24250588 T C 0.103943 -1.2755e-05
14:24255246 C T 1.172167 1.0332e-06
14:24257846 T C 1.459398 3.5281e-06
14:24258440 T C 0.039044 -1.2986e-05
14:24269211 T G 0.199410 -4.7759e-06
14:24270092 C T 0.071831 -5.6329e-06
14:24272733 T C 0.043939 2.0410e-05
14:24287053 G T 0.430601 1.8197e-06
14:24293542 G A 0.109280 -1.2424e-05
14:24294206 A G 0.048135 2.6476e-05
14:24301512 C A 0.405694 -5.3039e-06
14:24301918 C T 0.169757 2.0501e-07
14:24302673 T C 0.452982 -1.1270e-05
14:24302924 T C 0.021262 2.1646e-06
14:24305510 G A 0.094818 1.2630e-06
14:24308236 A C 0.083955 1.2740e-05
14:24308557 A G 0.420279 -1.3362e-06
14:24309093 T G 0.624796 4.2668e-06
14:24309865 A G 0.408523 -5.6129e-06
14:24324170 T C 0.268151 -4.0629e-06
14:24331342 G T 0.261545 2.4382e-05
14:24331939 A G 0.046996 -9.3004e-06
14:24334768 G C 0.157633 2.4652e-05
14:24345235 G A 0.094515 -2.2329e-05
14:24364416 A G 0.077550 -1.0192e-05
14:24365806 C T 1.429799 -7.2787e-07
14:24380071 G C 0.465069 -3.2348e-05
14:24381515 C T 0.171371 -6.7232e-06
14:24386511 A G 1.548419 5.7719e-06
14:24391314 A G 0.036698 8.1395e-06
14:24391837 A G 0.178820 3.0859e-06
14:24391998 G A 0.032064 1.0645e-05
14:24406511 G A 0.064370 5.8437e-06
14:24410030 T G 0.097928 -1.6388e-06
14:24420372 A G 0.098204 -1.3272e-07
14:24428141 G A 1.968025 5.6788e-06
14:24435564 T C 0.035637 1.2205e-05
14:24447448 G A 0.149776 -9.6985e-06
14:24488924 A C 0.135170 4.4875e-07
14:24501848 G A 0.411756 4.0803e-05
14:24505764 A T 0.045194 1.9132e-05
14:24507436 A G 0.059653 -3.1089e-06
14:24507823 G A 0.137713 2.5330e-06
14:24508272 C T 0.203343 4.6772e-05
14:24522829 T C 0.029024 -2.5691e-07
14:24525274 A G 0.992439 1.8360e-05
14:24526466 C T 0.048668 -1.2809e-06
14:24526895 A G 0.078668 1.7111e-05
14:24529637 G T 0.501406 -3.6625e-05
14:24529890 G A 1.760455 -1.0600e-05
14:24533474 A G 0.084224 -5.4543e-06
14:24533539 A C 0.918285 1.1954e-05
14:24534270 T C 0.076907 -9.5972e-06
14:24534633 G A 0.060578 -3.0246e-05
14:24534781 A G 0.610023 1.8027e-06
14:24534827 G C 0.047060 6.2215e-06
14:24534990 A G 0.037925 1.6054e-06
14:24535117 A G 0.151761 -1.4376e-05
14:24541833 G T 0.045938 -1.3989e-05
14:24543158 T C 0.074844 -1.4965e-05
14:24543873 A G 1.600895 3.5028e-05
14:24545375 T C 1.208413 1.3059e-05
14:24545835 T C 0.585997 -1.7482e-05
14:24546566 C T 0.027481 -3.3476e-05
14:24548359 G C 0.070597 4.7065e-06
14:24552385 G A 0.063825 7.6553e-06
14:24557694 G A 1.346897 1.6142e-05
14:24561247 T C 1.978054 -6.9892e-06
14:24563620 T C 0.077489 -1.6403e-05
14:24565172 G A 0.147749 4.9728e-06
14:24569734 G T 1.500308 2.1614e-05
14:24572812 A G 0.182591 -2.8448e-05
14:24572932 A G 0.033594 -3.2133e-05
14:24577476 T G 0.182237 -2.4142e-05
14:24578016 T C 0.128000 2.6247e-05
14:24587545 G A 0.659583 -1.4626e-05
14:24587639 A G 0.556582 -4.7006e-05
14:24601171 T G 0.133351 -1.4489e-05
14:24607116 G A 0.065525 1.5498e-05
14:24611217 T C 0.046775 2.3538e-05
14:24611978 T G 0.494997 -1.1521e-05
14:24615435 C T 0.560964 -3.1576e-06
14:24618859 G A 0.179341 1.6860e-05
14:24624191 A G 0.990487 3.5510e-07
14:24638555 T C 0.270758 4.3257e-06
14:24643025 C G 0.622344 -5.5914e-06
14:24644109 T C 0.180721 1.5963e-05
14:24646469 C T 0.300742 -9.1165e-06
14:24649669 T C 0.193137 -2.2915e-06
14:24653523 C G 0.685567 -1.0143e-05
14:24653954 A G 0.623725 -5.9387e-06
14:24653965 T C 0.091190 3.9735e-06
14:24654489 C T 0.724223 4.1746e-06
14:24660406 G C 0.912584 -2.4704e-07
14:24661706 C T 0.109393 3.8317e-07
14:24662177 T C 0.340914 -9.3439e-06
14:24662296 C T 0.020950 -8.0908e-06
14:24674425 G T 0.489595 -9.6134e-06
14:24675569 G A 0.396385 6.6266e-06
14:24679877 T C 1.015857 -1.7308e-05
14:24680006 A G 0.102824 4.1941e-06
14:24682767 T C 0.023231 1.0053e-05
14:24683304 A C 0.029361 -6.8394e-06
14:24688989 T C 0.033594 -2.5657e-05
14:24699341 C T 0.063934 1.1138e-05
14:24703595 C T 0.030908 2.1174e-05
14:24707479 A G 0.095923 -9.8460e-06
14:24713097 T C 0.035171 1.7056e-05
14:24717450 C T 0.023262 1.1675e-05
14:24717897 C T 0.064165 -1.2107e-05
14:24719540 C G 1.725733 5.5573e-06
14:24724656 C T 0.020549 1.4454e-05
14:24724663 T C 0.040179 -1.0920e-05
14:24728061 A G 0.048012 1.2776e-06
14:24729687 T C 0.034338 -6.7179e-06
14:24730100 C A 0.388627 1.6805e-05
14:24731622 T C 0.090374 9.0207e-06
14:24731714 T C 0.114999 -1.7553e-05
14:24736961 C T 0.733097 1.9891e-05
14:24740167 A C 0.159873 1.4832e-06
14:24758008 G A 0.031214 -4.2382e-06
14:24760009 A G 0.497363 2.2507e-05
14:24760764 A G 0.116515 3.5519e-06
14:24764114 G A 0.764382 6.9249e-06
14:24772822 A G 1.012154 -7.7925e-06
14:24773387 C T 0.422170 -8.2008e-06
14:24777947 A G 0.055427 2.6578e-05
14:24781772 T G 0.039421 4.6091e-06
14:24783414 C G 0.430214 -1.0779e-05
14:24791136 G A 1.563864 1.9109e-05
14:24795687 T C 0.119072 -1.7855e-06
14:24800778 T C 0.023054 2.8465e-06
14:24803710 A G 0.056525 -2.5493e-06
14:24805463 T G 0.109365 -1.3674e-05
14:24805824 T C 0.522760 -2.8358e-06
14:24806902 A G 0.085064 1.5171e-05
14:24808168 A G 1.175686 2.3350e-06
14:24812694 A C 0.136343 1.0583e-05
14:24814809 T C 0.131672 1.4113e-05
14:24815992 T G 1.573071 1.2809e-05
14:24816090 A G 1.623055 1.2870e-05
14:24819436 A G 0.150571 -1.8463e-05
14:24821590 C T 0.406170 -1.9044e-06
14:24823287 A G 0.204734 -3.2690e-05
14:24826474 T C 0.156858 3.9637e-05
14:24830850 C T 1.415849 2.1378e-05
14:24834291 T C 1.144999 4.6971e-06
14:24835500 C T 0.134667 -2.1093e-05
14:24845185 T C 0.027420 -7.6863e-06
14:24845841 C T 1.326240 1.8214e-05
14:24847783 A C 0.165452 7.3837e-06
14:24851202 T C 1.202235 -6.4661e-08
14:24853600 T G 0.073154 1.4093e-06
14:24854692 A G 0.581346 1.1844e-05
14:24858823 A G 1.751585 -1.0142e-05
14:24860887 C T 0.987223 -5.2823e-06
14:24863672 T C 0.247303 9.2709e-07
14:24864229 G A 1.061136 4.5799e-06
14:24864799 A G 1.862906 3.2001e-06
14:24866544 T C 0.127524 6.4429e-06
14:24869751 T C 0.479793 -1.2196e-05
14:24871290 T C 1.198788 -1.1005e-06
14:24871716 T C 0.257492 -4.5488e-06
14:24873484 A C 0.232541 -7.4026e-06
14:24874459 A G 0.333302 2.2009e-05
14:24883887 A G 0.949893 -1.2219e-06
14:24885606 G A 0.107564 -1.0526e-05
14:24887024 A G 0.256602 -2.2287e-06
14:24890195 G A 1.550210 5.9300e-06
14:24891362 A G 0.167071 -1.0617e-05
14:24891853 A G 0.079974 -8.5089e-06
14:24895350 C A 0.023068 -1.9170e-05
14:24896830 T G 0.264676 -3.3229e-06
14:24898355 A C 1.458704 7.3963e-07
14:24898751 A G 1.462284 1.1652e-07
14:24898854 C G 0.105490 5.0341e-07
14:24901249 C A 1.098588 1.5830e-05
14:24901276 T G 1.932830 1.3023e-05
14:24901433 T C 0.266617 -1.3008e-06
14:24901824 T C 0.111229 6.5619e-06
14:24903284 G A 1.464749 1.3529e-06
14:24903964 C T 1.734654 2.2135e-06
14:24904602 A G 0.309567 -1.1127e-05
14:24907513 A G 0.032948 -3.8197e-06
14:24910076 T A 0.041760 5.2053e-06
14:24910973 G T 1.805710 1.0428e-05
14:24911138 T G 0.256792 3.4645e-05
14:24911452 C T 0.045894 -1.2290e-05
14:24914191 A C 0.078577 -1.9581e-05
14:24925476 A G 0.083275 2.3228e-05
14:24927100 C T 1.851044 1.7889e-06
14:24941322 G A 1.608609 -2.5717e-05
14:24941936 A G 0.083442 -2.3159e-05
14:24950831 T C 0.030075 1.3691e-05
14:24953777 G A 0.152836 -3.1121e-06
14:24954102 A G 0.600963 -3.9068e-05
14:24960559 T C 0.522308 4.9580e-05
14:24967452 T G 0.206583 -1.0285e-05
14:24976574 C T 0.038748 -1.9799e-05
14:24979427 G A 0.672515 4.4638e-05
14:24984392 T C 0.125807 7.2199e-06
14:25002651 A G 0.068952 8.4869e-06
14:25012115 T C 0.931035 7.8456e-05
14:25028043 G A 0.170572 1.0424e-05
14:25029295 T C 0.047502 3.3221e-05
14:25043671 C T 0.132212 3.0682e-06
14:25066658 T C 0.027906 1.7908e-05
14:25073898 A G 0.136996 1.5358e-05
14:25075057 A G 0.639636 2.4950e-05
14:25075531 G A 0.224052 -2.5315e-05
14:25084515 A G 0.020545 -8.5251e-06
14:25098232 C T 0.051416 -2.7287e-06
14:25100282 G A 0.454934 -1.6041e-05
14:25101589 C G 0.455053 -1.5486e-05
14:25102160 T C 1.552434 1.0384e-05
14:25108097 C T 0.936440 2.9267e-05
14:25123541 G A 1.828445 2.4962e-05
14:25131745 A G 0.057403 6.5926e-06
14:25133186 C A 0.122842 -2.9090e-05
14:25139414 A T 0.053999 4.9886e-06
14:25148893 C T 1.778933 4.9051e-06
14:25149260 A G 0.109325 2.3246e-05
14:25152208 G A 0.155953 1.0570e-05
14:25156163 A G 0.052425 -1.0775e-06
14:25160945 G A 0.928927 -1.6671e-05
14:25161163 T C 0.167298 4.5204e-05
14:25166945 C T 0.071944 -1.6888e-05
14:25167511 G A 1.224470 -6.0574e-07
14:25168101 T G 1.138019 2.0796e-05
14:25178987 A G 0.231385 -3.5475e-06
14:25182876 T A 0.030248 7.9235e-06
14:25184062 C T 0.269072 -2.1907e-05
14:25187855 T C 1.516957 -8.0082e-06
14:25192185 T C 0.212588 -1.6222e-05
14:25202857 T G 0.040913 5.5845e-06
14:25205017 T G 1.793658 5.4514e-06
14:25210937 G A 1.012447 2.0081e-05
14:25212904 G A 0.067092 -8.0837e-07
14:25213523 T G 0.098262 4.3690e-06
14:25213697 G A 0.024809 1.0785e-05
14:25217830 G A 0.064107 -6.0640e-06
14:25227511 A G 1.841772 1.7138e-05
14:25234937 G C 0.116274 -1.8421e-05
14:25243751 T C 0.087403 -5.9393e-06
14:25245074 A G 0.360391 6.0775e-06
14:25246857 G C 0.066290 2.7951e-06
14:25249005 T C 0.066167 1.8380e-06
14:25249811 T C 0.128843 -7.1128e-07
14:25257658 G A 0.825620 -4.3186e-06
14:25262301 G A 0.177668 -1.5849e-05
14:25265632 T C 0.158075 -3.6244e-05
14:25269658 C A 0.134840 6.0860e-06
14:25269883 C A 0.036409 -3.3323e-06
14:25270335 A G 1.230545 1.4526e-06
14:25271175 C T 0.199437 3.9474e-05
14:25271520 C T 1.613240 1.6366e-05
14:25273854 G T 0.081909 -3.7504e-05
14:25282393 C A 0.069105 1.9669e-05
14:25282786 C T 0.124736 -4.2585e-05
14:25283735 A G 0.057124 3.4445e-06
14:25287011 G A 0.793474 -1.0723e-05
14:25287599 A G 0.036038 5.4221e-06
14:25288011 A G 0.157640 -2.5513e-05
14:25291975 G A 0.691847 1.2481e-05
14:25295900 C T 0.407136 -2.1882e-05
14:25296554 C T 0.126892 -3.7284e-06
14:25301361 A T 0.654653 6.5632e-07
14:25320002 C A 0.169655 -1.4446e-05
14:25329076 T C 1.384748 -1.9463e-05
14:25336221 T C 1.949319 4.5421e-06
14:25338897 T C 0.033964 2.2572e-05
14:25340849 C A 0.462002 1.2991e-05
14:25343506 C T 0.042426 7.6049e-07
14:25360584 C A 0.769268 9.0346e-06
14:25362843 T C 0.056508 1.3127e-05
14:25363819 C T 1.362023 -1.7277e-05
14:25367580 G A 1.941169 6.9390e-06
14:25371525 C T 0.202901 1.2898e-05
14:25382295 T C 0.043310 -3.0838e-06
14:25383404 A G 0.248167 1.1926e-05
14:25387082 G A 0.027454 3.1315e-06
14:25396079 A G 0.758024 -1.3239e-06
14:25396351 A G 0.393587 -6.7566e-05
14:25401603 T C 0.034304 2.1795e-06
14:25408278 G T 0.060150 -3.1616e-06
14:25411831 G C 0.197040 8.0659e-07
14:25412268 C G 0.124444 2.6236e-05
14:25416198 C T 0.156103 2.5111e-05
14:25422925 T C 0.042379 1.1464e-05
14:25424477 G A 0.434633 2.0782e-05
14:25424736 C T 1.421918 1.8489e-04
14:25426341 C T 0.403773 2.0111e-05
14:25427787 C T 0.209205 1.4677e-05
14:25428054 C T 1.301591 1.0981e-05
14:25428111 G A 1.175257 5.5142e-05
14:25429889 T C 0.029378 -4.5619e-06
14:25438196 C T 0.116998 3.4891e-06
14:25438796 C T 0.394991 4.1451e-05
14:25447887 A G 0.595595 4.0675e-05
14:25457200 T C 0.022639 1.0375e-05
14:25463896 T C 0.108801 -3.8091e-06
14:25474449 G T 0.969466 6.5119e-05
14:25476170 T G 0.643260 8.7422e-05
14:25479542 T C 0.436354 5.0346e-05
14:25488453 T C 0.149681 2.6066e-05
14:25501058 C G 0.030894 -4.6210e-06
14:25503799 G A 0.767751 4.1857e-05
14:25505604 A G 0.264377 2.4447e-05
14:25507541 A C 0.033138 -1.4944e-05
14:25511232 T C 0.060231 2.1433e-05
14:25512257 G A 1.969459 -1.1297e-05
14:25516484 A G 0.076241 -1.7737e-05
14:25521550 G C 0.029402 1.5747e-05
14:25527505 T G 0.042148 -2.8234e-05
14:25531663 G A 0.242707 1.9525e-05
14:25532683 C T 0.280156 1.5492e-05
14:25537671 A G 0.065549 6.4982e-06
14:25538445 G A 0.835734 2.7632e-05
14:25546115 A G 1.127051 1.9480e-05
14:25546805 A G 0.097599 2.9594e-05
14:25561403 T C 0.506835 -5.0004e-05
14:25564201 T C 0.221913 -1.0044e-05
14:25572793 T C 0.099778 1.6117e-05
14:25579457 T C 0.271241 -1.0921e-05
14:25580749 G A 0.332577 2.6899e-05
14:25581860 C T 0.057134 -2.9851e-05
14:25583817 A G 0.082571 -2.0982e-05
14:25588029 G A 0.891726 7.6007e-07
14:25590139 T C 0.226693 -1.3757e-06
14:25600287 A G 0.020460 1.0856e-06
14:25600457 C T 0.136469 -1.8104e-05
14:25604403 A C 0.765276 1.5529e-05
14:25609273 C A 0.580832 -1.5738e-05
14:25617135 T C 0.143031 4.1507e-06
14:25622059 A G 1.887721 -9.4694e-07
14:25623479 A G 0.041070 -5.8930e-06
14:25624452 G A 0.053377 5.1933e-06
14:25629226 A G 0.597862 -1.3872e-05
14:25631912 T C 1.518949 3.1974e-06
14:25635514 G A 0.098772 -1.1646e-05
14:25645495 G A 1.173435 1.7984e-05
14:25648305 A G 0.209449 -1.4149e-05
14:25649674 A G 0.045180 4.1463e-06
14:25662285 A G 0.499788 4.0211e-05
14:25663643 G A 0.670557 -1.3477e-05
14:25663680 C T 0.142099 -3.5120e-06
14:25663743 A G 0.081609 -1.7299e-05
14:25664110 A G 0.147749 -1.7879e-05
14:25664799 G A 1.401645 1.7024e-05
14:25670740 A G 0.189775 -1.0765e-05
14:25686081 A C 0.390973 4.1237e-05
14:25687817 C T 0.044742 -4.1064e-05
14:25693298 A G 0.025318 1.0815e-05
14:25693743 G A 0.021025 6.2857e-08
14:25693744 A T 0.036229 -1.3187e-05
14:25707612 G A 0.218068 -5.0050e-06
14:25713464 G T 0.471457 1.7261e-05
14:25718191 C A 0.730445 -1.5550e-05
14:25718290 G A 0.038255 1.7360e-05
14:25723757 A G 0.228978 -1.2143e-05
14:25723760 T G 0.028338 -1.4653e-06
14:25730805 A G 0.092832 2.2492e-06
14:25732362 T C 0.253967 4.9001e-06
14:25758525 T C 1.256194 -3.4004e-06
14:25759476 A G 0.043276 1.7576e-05
14:25769813 T C 0.044731 -1.3623e-05
14:25784096 G T 1.701652 -2.0271e-06
14:25817289 A C 0.067847 3.7548e-05
14:25827306 A G 0.961966 -1.6097e-05
14:25840753 C G 0.058766 3.9724e-06
14:25840917 C T 0.068697 -2.3039e-05
14:25844097 G A 0.423159 -1.6556e-05
14:25850184 G A 0.052894 2.6510e-06
14:25855522 A G 0.046989 9.5470e-06
14:25856596 T C 0.467547 -1.7296e-05
14:25864459 C A 0.040638 -9.6708e-06
14:25870473 A C 0.868712 -1.7175e-05
14:25877575 T C 0.118453 7.9439e-06
14:25883880 C T 0.048288 -1.2890e-05
14:25885926 C T 1.071236 -8.0786e-06
14:25890356 A G 1.516069 -1.8897e-05
14:25900612 T C 0.071685 2.5782e-05
14:25908012 G A 0.057681 1.1619e-05
14:25908986 T C 0.073909 3.7192e-06
14:25915614 A G 0.097922 -3.1214e-06
14:25917248 G A 0.045105 1.3461e-06
14:25917415 A G 1.519853 -1.5279e-05
14:25920720 A G 0.176553 -1.5712e-05
14:25922458 C T 1.353306 -1.3519e-05
14:25924078 A G 0.750116 8.2084e-06
14:25927013 A C 1.959671 1.5614e-06
14:25930661 T C 0.038908 -1.4191e-05
14:25930988 A C 1.357196 -7.6414e-07
14:25934166 A G 0.032241 -1.2842e-05
14:25934456 T C 0.082289 -3.2046e-05
14:25938275 G A 0.113486 3.2135e-05
14:25942829 G A 0.537461 -8.2714e-06
14:25955360 C T 0.255585 3.7601e-05
14:25956292 A G 1.444700 -7.6975e-06
14:25961593 G A 0.022711 6.3298e-06
14:25974952 G A 0.033254 1.7495e-05
14:25978324 C A 1.601945 5.2605e-06
14:25985541 G T 0.892001 -6.0837e-07
14:25990890 G A 0.060330 -2.5038e-05
14:26006557 A G 0.355604 -9.4894e-06
14:26008483 A G 0.060935 -3.5547e-06
14:26021501 C T 1.855338 -1.5098e-06
14:26036590 C T 0.142840 -5.7858e-07
14:26043051 C A 1.544791 9.9269e-06
14:26045247 T C 0.077343 -1.0054e-05
14:26067163 A G 0.034070 4.3585e-06
14:26070770 A G 0.085689 3.2623e-06
14:26074250 A C 0.146107 1.4038e-06
14:26077226 T G 0.661857 -1.8040e-05
14:26077408 C T 0.710665 -2.2204e-05
14:26077514 G A 0.478596 2.4002e-05
14:26077546 A G 1.468696 6.9032e-07
14:26077577 G T 0.726566 -2.5292e-05
14:26077651 A C 0.875121 2.5285e-05
14:26078261 A C 1.122377 -7.2453e-06
14:26083999 G A 0.065056 -4.7118e-06
14:26092070 C T 1.282906 -2.8950e-05
14:26099397 T C 1.153465 -1.9918e-05
14:26103019 A G 0.128320 8.6824e-06
14:26109674 A G 0.111684 9.9584e-06
14:26110015 G C 1.005481 -3.2836e-05
14:26114174 T C 1.686761 -8.9280e-06
14:26117237 A C 0.075204 -1.4754e-06
14:26120354 C T 0.133735 -2.9855e-05
14:26120779 A G 0.884811 -2.6358e-05
14:26122448 G A 1.120575 -1.7134e-05
14:26124398 A G 0.071838 -1.1618e-05
14:26125354 G A 0.095266 1.3271e-05
14:26125815 G C 0.043365 -2.1293e-05
14:26127838 G A 0.251461 9.7970e-06
14:26128986 G A 0.038904 1.4524e-05
14:26129412 A G 0.940241 -3.5167e-05
14:26129566 T G 0.040958 -1.2860e-05
14:26129593 C T 0.055832 -1.5303e-05
14:26130404 A G 0.287149 4.3787e-06
14:26131193 A G 0.893388 3.6890e-06
14:26133970 G C 1.576926 -2.2259e-05
14:26134401 C G 0.662370 -1.8735e-05
14:26134815 G T 1.792757 -1.4715e-05
14:26135270 A C 0.432070 -1.2387e-05
14:26136246 A C 1.522056 3.9587e-06
14:26136738 T C 0.058582 -1.8033e-05
14:26137530 T C 0.472178 -1.7022e-05
14:26137820 A C 0.028678 4.5026e-06
14:26138346 A C 0.591318 9.8029e-07
14:26152026 C G 0.489666 2.8131e-06
14:26152553 T C 0.076523 1.3006e-05
14:26152806 T G 0.023238 2.1537e-06
14:26154145 A G 0.266801 2.1371e-07
14:26154936 T C 0.053860 6.9342e-06
14:26164609 C T 1.032064 8.0767e-06
14:26164759 G A 0.098374 1.1104e-05
14:26169820 C T 0.125987 -1.1537e-05
14:26176763 G A 0.059640 7.2353e-07
14:26179158 A G 1.534642 2.4227e-07
14:26179945 G C 0.091554 1.1168e-05
14:26181882 C T 0.049158 2.4211e-05
14:26185741 T C 0.186076 3.0276e-05
14:26191633 T C 0.081276 -4.0076e-06
14:26203387 A G 0.086743 7.5426e-06
14:26205154 G A 1.373005 -8.6590e-06
14:26212246 G A 1.604618 1.5272e-05
14:26216101 T C 0.143619 2.6785e-05
14:26225563 C T 0.053051 1.9997e-05
14:26229372 A G 0.062581 -3.1761e-05
14:26229620 T C 0.213519 -3.1730e-05
14:26230801 T C 0.101685 3.2785e-05
14:26234338 C G 0.020671 -3.9379e-06
14:26239049 A G 0.061918 1.7705e-05
14:26247977 G A 1.254932 -2.6750e-05
14:26258165 G A 0.041872 -1.4162e-05
14:26263259 T C 0.037782 -1.9097e-05
14:26270130 C T 0.037962 -1.8810e-05
14:26273626 T C 1.037038 -4.8701e-06
14:26282962 C T 0.148372 3.0489e-05
14:26289723 T G 0.030734 -2.2532e-06
14:26290428 G A 0.139848 3.7450e-05
14:26298126 T C 0.085584 -6.9698e-06
14:26303272 G A 0.118331 -9.2080e-06
14:26305964 C G 0.058076 -2.0583e-06
14:26308944 C T 0.043222 -6.4135e-06
14:26317302 G C 0.509327 -1.3173e-05
14:26319615 C T 1.199930 -4.6772e-06
14:26320661 G A 0.568168 -2.0954e-05
14:26329803 G A 0.073511 2.0272e-05
14:26334591 T C 0.069951 1.8481e-05
14:26340718 A G 1.690830 2.0751e-05
14:26344308 C T 0.400040 -4.2074e-06
14:26346401 C T 0.127266 1.4874e-05
14:26355839 C T 0.901443 -6.6748e-06
14:26360387 A G 0.050256 -9.8744e-06
14:26364940 T C 0.905284 -3.0332e-06
14:26368226 A G 0.043215 -2.0932e-05
14:26380930 C T 1.088926 -2.7869e-06
14:26384946 G T 0.150728 -5.1172e-06
14:26387827 A G 1.658348 1.9865e-05
14:26389507 C T 0.254715 3.4274e-06
14:26389969 A G 0.084883 -1.1545e-05
14:26390054 T G 0.309231 2.8039e-05
14:26390775 T C 0.194191 -2.4480e-06
14:26390929 G A 0.047098 -1.2314e-05
14:26394584 A G 0.157221 1.4127e-05
14:26396076 A G 1.126592 -1.2148e-05
14:26396221 A G 1.160023 -1.4463e-05
14:26402948 T C 0.050399 9.6235e-06
14:26405390 T C 0.080331 -2.6224e-05
14:26410118 T C 0.040060 2.5739e-05
14:26412200 G A 0.053812 -4.5485e-06
14:26419730 T C 0.085387 -3.8274e-07
14:26438059 C A 0.207943 -1.1514e-05
14:26444174 T C 1.333727 -1.9302e-05
14:26446060 C T 0.174333 -6.7552e-06
14:26446421 C T 0.846314 -4.4347e-05
14:26457672 T C 0.155436 -7.2127e-06
14:26459019 A G 0.083493 5.1347e-06
14:26460144 C T 0.345245 3.5164e-05
14:26460959 T C 0.111286 9.2461e-06
14:26461063 T C 0.057423 2.5706e-06
14:26462208 G A 0.575002 1.5137e-05
14:26465052 T C 1.335586 -1.8890e-05
14:26475586 C T 1.076979 -4.6591e-05
14:26478065 G A 1.014089 6.0495e-06
14:26488591 T C 0.058735 2.0136e-05
14:26491358 C T 0.128758 1.9460e-05
14:26491455 T G 0.382623 1.8815e-06
14:26491574 C T 0.038041 -1.0762e-05
14:26492233 A G 1.892096 1.9459e-06
14:26495897 A G 0.044371 9.4699e-06
14:26507656 G C 0.047227 -1.4397e-05
14:26511089 G T 0.065249 -2.3148e-05
14:26511416 T G 0.107502 -1.6582e-06
14:26518542 A G 0.040546 -2.0425e-05
14:26523304 A G 0.195548 1.5270e-05
14:26527545 C T 0.361017 9.0132e-06
14:26535524 C G 0.122958 -1.1717e-05
14:26536086 G A 0.224283 1.3406e-05
14:26536218 A G 0.138621 -8.4019e-06
14:26536968 A C 0.249938 1.0902e-05
14:26543099 T C 1.084622 -1.7178e-05
14:26543518 C T 0.042137 -1.1613e-05
14:26546417 G A 0.735205 -2.0885e-07
14:26555821 T C 0.043035 4.0330e-06
14:26556032 G A 0.215919 8.0423e-06
14:26557662 T G 0.035406 1.0558e-05
14:26558936 C T 0.253861 4.9889e-06
14:26566343 G A 0.902918 3.2657e-05
14:26570083 G T 0.030609 7.2830e-07
14:26572379 G C 0.272407 4.5888e-06
14:26573851 A G 0.881751 1.5855e-05
14:26582852 G A 1.218860 2.6938e-05
14:26584685 G A 0.089466 5.2654e-05
14:26588699 C T 0.037769 3.7975e-06
14:26589434 C T 0.050481 -1.6212e-05
14:26589554 C T 0.337623 9.2372e-06
14:26590856 G A 0.295254 2.0638e-05
14:26593122 A C 0.091285 -3.1555e-05
14:26596665 G A 1.910061 2.5719e-05
14:26601906 T C 0.050209 1.4087e-05
14:26608200 T C 0.231178 9.0029e-06
14:26610128 A G 0.867026 3.0694e-05
14:26621638 G A 0.275437 1.6531e-05
14:26621962 A G 0.355183 3.7405e-06
14:26622263 A G 0.382157 3.2184e-05
14:26631913 C T 0.053914 -1.5553e-05
14:26631967 G A 0.485865 -3.7665e-06
14:26633940 T C 0.041665 2.5433e-05
14:26639812 T C 0.093135 6.7339e-06
14:26642477 A G 0.124624 4.6292e-05
14:26644190 A G 0.989437 2.0301e-05
14:26650022 C T 0.080018 -3.4660e-06
14:26652771 A C 0.065426 -1.2514e-06
14:26653445 G A 0.517970 -7.7498e-06
14:26658791 G C 0.099588 -5.7428e-06
14:26659420 T C 0.322990 2.1417e-05
14:26661704 A G 0.070832 -1.4927e-05
14:26665402 C T 0.848606 1.2150e-05
14:26671160 A G 0.435905 1.9715e-06
14:26680794 C T 1.158656 1.5345e-05
14:26681540 T C 0.083483 2.7700e-06
14:26682032 T C 0.102321 4.6842e-06
14:26682168 C T 1.807716 -2.5213e-05
14:26689983 G A 1.348580 2.0975e-06
14:26690047 A G 0.042848 5.9126e-06
14:26690604 C T 0.170695 -2.6611e-05
14:26695389 T C 0.541854 1.6707e-05
14:26700321 T C 0.022143 -6.6036e-06
14:26704377 T G 1.335202 -1.3692e-05
14:26708629 G A 0.389273 1.2964e-06
14:26713520 C T 1.390351 -2.7950e-05
14:26715261 A G 0.167659 -1.4483e-05
14:26715696 T C 0.477087 -1.5548e-06
14:26716178 G A 0.819531 -8.2610e-07
14:26718656 C G 0.090432 2.0659e-06
14:26723346 G A 0.531470 -9.2107e-06
14:26731722 C T 0.324193 9.2341e-08
14:26734211 T C 0.597247 -7.3302e-06
14:26741204 G C 0.117488 9.5388e-06
14:26746444 T C 0.144785 4.3412e-05
14:26751099 C A 0.919822 5.0564e-07
14:26754036 T G 0.200644 2.3405e-05
14:26760708 A G 0.124743 -1.3431e-05
14:26764124 C T 0.034576 5.5767e-06
14:26771373 A G 1.536516 -1.0790e-05
14:26771934 T G 0.074191 -1.8226e-05
14:26774138 T C 0.169029 -7.4196e-06
14:26787083 T C 0.176063 5.6347e-05
14:26788591 T C 0.220356 3.4881e-05
14:26803299 A C 0.668429 -6.8877e-06
14:26804397 G C 0.109413 -2.3725e-05
14:26807472 A C 1.742793 -2.9740e-05
14:26807508 T C 0.216276 -7.5558e-06
14:26837799 A G 0.905750 -8.4713e-06
14:26839051 C A 0.493049 -2.6387e-06
14:26843597 A G 0.081538 1.4325e-05
14:26845653 T C 0.038721 1.6517e-05
14:26845777 A G 0.029901 -1.1781e-05
14:26851113 A G 0.044908 9.4158e-06
14:26855850 A C 1.877654 -2.0689e-05
14:26855942 C T 0.157419 -3.8341e-05
14:26858262 G A 0.090207 2.2492e-05
14:26870128 A G 1.592786 3.7472e-05
14:26871199 A G 0.041536 -4.7662e-06
14:26871958 T C 0.044102 1.6702e-05
14:26872222 T C 0.183917 -2.2750e-05
14:26873452 T C 1.890407 4.1424e-05
14:26874372 A G 0.097184 -4.4839e-06
14:26884508 T A 0.020668 5.5618e-06
14:26885912 A C 0.836387 -4.7449e-05
14:26887002 T C 0.062727 -1.9959e-05
14:26889253 A G 0.108767 -4.4659e-05
14:26892419 A G 0.035963 -2.1579e-05
14:26894436 A G 0.315388 -2.4120e-05
14:26894604 C T 0.181585 -8.7619e-05
14:26897234 T C 0.038496 -2.4337e-06
14:26900681 G A 0.115091 4.7842e-05
14:26902067 A G 0.040203 -9.7258e-06
14:26909377 A G 0.326312 -1.9874e-05
14:26923025 C T 0.102542 -7.8010e-06
14:26945181 A C 0.093934 -5.0115e-06
14:26953939 C T 0.031605 5.8323e-07
14:26964012 T C 0.049199 4.9565e-06
14:26974414 C A 1.503935 2.7447e-05
14:26985796 C T 0.088110 1.4807e-05
14:26994833 T G 0.383014 -2.6565e-05
14:27037487 A G 0.102552 1.2977e-05
14:27046757 G T 0.095018 -1.5454e-05
14:27068769 A G 0.080001 1.3401e-05
14:27083239 G T 1.480783 1.6125e-05
14:27105358 G A 0.034977 -7.1254e-06
14:27106070 A G 0.236305 -3.6360e-06
14:27106938 A G 0.072678 9.4702e-06
14:27124851 C A 0.052701 1.4561e-05
14:27128695 A C 1.626098 1.2323e-05
14:27132662 C T 1.841653 -1.6952e-08
14:27151960 C T 1.663533 1.8628e-05
14:27172709 A C 0.093815 -5.1936e-06
14:27177764 G T 0.772467 3.6569e-05
14:27181521 G A 1.503833 5.3374e-05
14:27183827 T G 0.121380 -1.7125e-05
14:27187833 A G 0.858853 2.0370e-05
14:27191368 G A 0.857850 -6.4087e-07
14:27191404 T C 1.729344 4.3936e-05
14:27205999 T C 0.594473 2.1680e-06
14:27208456 C T 1.496272 2.0976e-05
14:27213499 C A 0.251628 1.2747e-05
14:27218316 G A 0.101379 2.7768e-05
14:27219238 A G 0.029901 -6.9891e-06
14:27223432 G T 1.854012 1.9440e-05
14:27231424 C T 0.325417 -2.5634e-05
14:27236682 C T 1.357899 2.8524e-05
14:27245961 G T 0.084516 -9.1275e-06
14:27250541 G A 0.058055 8.4932e-06
14:27251431 C T 0.033458 8.3032e-06
14:27257994 C G 0.178236 8.7468e-06
14:27259978 T C 0.162981 2.4402e-06
14:27260043 A T 1.194769 -1.5824e-05
14:27264262 G A 0.022344 -5.6422e-06
14:27264289 C T 0.521040 1.8494e-05
14:27271124 A G 0.082266 -8.8901e-06
14:27271491 G T 0.682739 2.0208e-05
14:27272084 C T 0.052109 -9.4613e-06
14:27272685 C T 0.476716 2.2741e-05
14:27279337 A G 0.126446 4.0564e-06
14:27283653 G C 0.095515 -2.7473e-06
14:27285048 A G 0.210412 9.5448e-07
14:27293902 T C 0.040013 -2.0523e-06
14:27296065 T C 0.071930 7.8548e-07
14:27296121 T G 0.289264 6.5524e-06
14:27298826 C T 0.182798 -9.4933e-06
14:27302005 C A 0.049767 1.4064e-06
14:27305789 C T 1.340659 -1.0282e-05
14:27307096 T C 0.083479 -7.5399e-06
14:27326991 G A 1.069020 -2.0081e-05
14:27331110 A G 0.512734 2.5659e-05
14:27333217 C T 0.290341 -2.3096e-05
14:27336797 C A 0.030918 -4.1966e-06
14:27339927 A G 0.062366 -4.4676e-07
14:27342001 A G 0.035572 9.2452e-06
14:27348232 T C 1.764321 7.9064e-06
14:27352379 A G 0.160638 1.0511e-05
14:27356217 G C 0.180378 -2.5701e-05
14:27368132 G A 0.034886 -2.6609e-05
14:27376899 C T 0.485090 1.1249e-05
14:27376942 G T 0.178188 -2.9248e-05
14:27383568 C G 0.122955 4.2746e-06
14:27392208 A G 1.485947 4.4231e-06
14:27396676 G A 0.153764 -1.1686e-06
14:27406892 T G 0.021949 -1.1945e-05
14:27407603 G A 0.318516 -1.3991e-05
14:27409533 T G 0.032390 -2.9998e-05
14:27410650 A T 0.020076 8.4585e-06
14:27421440 G A 0.286105 3.9331e-06
14:27421974 A C 0.128238 1.0908e-05
14:27435381 A G 1.489653 -5.5400e-06
14:27437764 A G 0.022520 -1.2711e-05
14:27453928 A C 1.866669 -1.0367e-05
14:27462277 A G 0.050022 9.9025e-06
14:27462601 G A 0.068197 -4.3494e-06
14:27463114 G T 0.020307 1.3828e-05
14:27466461 A G 1.197907 4.6367e-06
14:27469609 G A 0.491621 -6.8239e-06
14:27471056 C A 0.721286 3.0181e-06
14:27473374 C T 0.136999 -1.5682e-06
14:27479416 T C 1.550441 -5.5763e-06
14:27479798 T C 0.044038 2.7118e-06
14:27486333 T C 0.221757 1.7114e-05
14:27487516 C T 1.602000 8.6521e-06
14:27492990 T C 0.032750 2.9947e-06
14:27498841 T C 0.428599 1.8340e-05
14:27506173 A G 0.838148 6.0847e-06
14:27506378 A G 0.304233 7.6934e-06
14:27508742 C A 1.141616 4.6043e-06
14:27510454 A G 0.107887 -1.0687e-05
14:27513211 C T 1.195656 7.6652e-06
14:27530735 C T 0.075870 2.2022e-05
14:27532293 G C 0.683986 4.2798e-05
14:27540316 C T 0.545039 1.1452e-05
14:27541103 C T 0.083003 -2.1084e-05
14:27546796 G A 1.828183 1.4874e-05
14:27547598 G T 0.061690 6.0053e-06
14:27547699 A G 0.339618 -2.5149e-06
14:27561473 G C 0.031962 -3.7821e-06
14:27564069 G A 1.257414 8.0013e-06
14:27565065 A T 0.185345 -3.2645e-06
14:27566943 C T 1.741267 2.1946e-07
14:27573081 G A 0.281883 -8.2585e-06
14:27574366 A G 0.204173 -1.3397e-06
14:27586279 A G 0.094801 -7.7216e-06
14:27588622 A G 0.023993 4.3893e-07
14:27592253 C T 1.972298 -4.0125e-06
14:27594541 C T 1.285109 1.9733e-06
14:27595190 G A 0.195582 5.6295e-06
14:27597998 C T 0.119361 9.4540e-06
14:27613621 G A 0.606600 6.7893e-06
14:27621324 G A 0.917819 -5.2279e-06
14:27622585 G C 0.067966 -1.6271e-05
14:27623344 T C 0.089667 1.6851e-05
14:27625908 C T 0.043899 -1.0137e-05
14:27628410 A G 1.842068 4.2268e-06
14:27629024 T C 0.301044 2.4954e-05
14:27649940 G A 0.053649 4.5398e-06
14:27660064 G A 0.171790 2.9855e-05
14:27660167 T C 0.143143 4.6030e-05
14:27660485 G T 0.048798 -1.2029e-05
14:27660889 A G 0.081331 3.4368e-06
14:27663373 G A 1.235482 2.3328e-05
14:27667078 T C 0.111099 -8.4751e-06
14:27668615 T C 0.045799 -6.2201e-06
14:27669536 T C 0.302849 -2.4020e-05
14:27672144 T C 0.030619 1.3225e-05
14:27681534 A G 0.069611 -7.0502e-06
14:27681833 A G 0.020902 -2.0004e-06
14:27689332 T C 0.169576 -1.5674e-05
14:27701359 A C 0.056525 2.2004e-06
14:27701866 C T 0.243499 -2.4175e-05
14:27704523 C T 0.112966 -3.7774e-06
14:27704700 T C 0.049705 2.0845e-05
14:27706256 A G 0.068568 3.5010e-05
14:27714462 A G 0.475662 -4.0181e-06
14:27723800 C T 0.501304 -5.6342e-05
14:27725240 T C 0.029565 -8.5022e-06
14:27738160 G A 0.150609 2.2414e-05
14:27738450 G A 0.062013 -1.7539e-05
14:27740521 G T 1.677928 -3.9148e-05
14:27742425 G A 0.559862 5.5071e-06
14:27748306 A C 0.239266 1.0534e-06
14:27750711 G A 0.079977 -2.0788e-05
14:27750890 A G 0.484580 -6.4433e-06
14:27751193 T C 0.158799 -8.6251e-06
14:27762433 A G 0.294125 2.2027e-05
14:27771170 A G 0.195483 -1.3772e-05
14:27771297 A C 1.424063 7.7518e-06
14:27772450 G A 0.089279 -2.1382e-05
14:27779991 G A 0.058021 -1.3170e-06
14:27784439 G T 0.932983 2.5112e-05
14:27800177 T C 0.252345 -1.2386e-05
14:27803360 A C 0.079807 -2.2790e-05
14:27815116 T C 0.215307 -1.2235e-05
14:27824645 G A 1.730652 5.6775e-06
14:27844850 A G 0.046207 -1.6120e-05
14:27864638 A G 0.046251 -8.3529e-06
14:27864781 G A 0.314133 -4.7455e-08
14:27865330 C T 0.040437 2.1918e-05
14:27867786 C T 0.025883 1.0941e-05
14:27869441 C T 1.770515 1.8621e-05
14:27870524 C T 0.425284 4.4586e-05
14:27876319 T C 0.093237 -1.4141e-05
14:27877177 A C 1.814108 5.4324e-06
14:27882732 C T 0.127500 1.3953e-05
14:27889567 T G 1.819388 1.3594e-06
14:27894318 T C 0.096637 3.3294e-06
14:27895041 A G 0.071451 -1.1931e-05
14:27904805 G T 0.032142 -1.0692e-06
14:27910872 C A 0.452775 -5.6073e-05
14:27924401 T C 0.031778 1.4356e-07
14:27927932 C T 0.303842 -2.0626e-05
14:27939522 A G 0.022874 -1.4358e-05
14:27941714 A G 0.081361 -4.6113e-05
14:27941845 T C 0.047832 6.8337e-06
14:27955844 T C 0.056083 4.2367e-05
14:27956543 T C 0.049083 1.1993e-05
14:27958830 C T 1.268906 1.7553e-05
14:27975140 A G 0.037769 6.8752e-06
14:27981624 T C 0.038785 4.1272e-06
14:27986018 A C 0.712671 -1.4417e-05
14:28004548 A C 0.071889 1.0260e-05
14:28004630 A G 0.524307 -2.8692e-06
14:28012250 A G 0.020474 -2.4050e-06
14:28037498 T C 0.024373 -2.8307e-06
14:28058065 T C 1.327386 -4.7999e-07
14:28065012 A G 0.225374 1.3849e-05
14:28080806 C T 0.060966 -1.0368e-05
14:28093185 C T 0.223389 1.4681e-05
14:28109936 A C 0.031214 2.0677e-06
14:28119470 G A 0.493875 -2.9562e-06
14:28122062 G A 0.088766 1.5689e-05
14:28123949 G A 0.085461 3.0488e-05
14:28126549 C T 0.170097 -9.5287e-06
14:28128224 C T 0.147202 -1.3085e-05
14:28128483 A G 0.087715 2.9041e-06
14:28148419 C T 0.354907 -2.8002e-05
14:28156456 C T 0.041355 8.4814e-06
14:28164745 T C 0.582087 3.8996e-07
14:28167643 T C 0.086101 -2.0827e-05
14:28182783 G A 0.081790 -1.0345e-05
14:28196158 G T 0.084125 1.2593e-06
14:28199466 A G 0.108635 -1.5407e-05
14:28206650 C T 0.054727 -8.7231e-06
14:28211200 T G 0.343919 -5.5435e-06
14:28235346 C G 0.201861 1.4606e-05
14:28252785 C G 1.588832 1.8056e-05
14:28260166 C T 1.531753 -1.6588e-05
14:28275219 A G 0.084523 9.5554e-06
14:28278077 A G 0.379464 1.2459e-05
14:28307595 G C 0.171280 -1.4241e-05
14:28317455 A G 1.548395 -1.5349e-05
14:28325409 A G 0.814703 -2.0999e-05
14:28339673 C T 0.027076 -2.8645e-06
14:28341653 G A 0.095266 4.7603e-06
14:28345096 T G 0.035144 3.0463e-06
14:28370785 G A 0.051263 1.8341e-05
14:28379457 C A 0.121061 1.6432e-05
14:28385413 T C 0.688981 2.8196e-06
14:28390936 A G 0.040352 4.0854e-06
14:28397014 C T 0.872483 -2.2930e-06
14:28415101 C G 0.175417 -2.2376e-05
14:28424206 C T 0.231059 5.4773e-07
14:28426666 G T 0.027481 -6.0787e-06
14:28443348 C T 0.362730 -2.8804e-05
14:28445049 C T 0.043837 1.3862e-05
14:28449775 G A 0.243601 -8.7012e-06
14:28452878 T G 0.484284 -1.8898e-05
14:28454327 C T 1.583549 -2.0915e-05
14:28456595 G A 0.084972 9.9307e-06
14:28457557 G T 1.525987 -1.7888e-05
14:28464613 A G 0.203473 -2.3668e-05
14:28466225 T C 0.831484 1.4362e-05
14:28466823 A G 0.378727 -4.1290e-05
14:28467026 T C 1.309442 -2.0576e-05
14:28467299 T C 0.337086 -8.8945e-06
14:28467611 T C 0.134031 9.9385e-06
14:28469070 G A 0.076918 3.2270e-05
14:28473408 C T 0.705259 -1.3176e-06
14:28474858 C T 0.836962 -4.9530e-05
14:28476698 A G 0.871697 -1.7766e-05
14:28477198 A G 1.864282 -1.3451e-05
14:28480782 G A 0.077006 -1.4268e-06
14:28486535 A C 0.244294 4.8200e-05
14:28487308 C T 0.508477 -2.1559e-05
14:28493039 C T 0.063747 -2.8834e-06
14:28497378 C T 0.117080 -9.0370e-06
14:28515559 A G 0.042331 -4.6864e-05
14:28516404 A C 0.040016 1.2637e-05
14:28517524 A G 0.117936 6.8288e-06
14:28521898 T G 0.504207 1.1505e-05
14:28522305 T C 0.973471 6.4113e-06
14:28522363 G A 0.136938 8.1137e-06
14:28531115 G T 0.628192 -4.2442e-05
14:28538565 G T 0.136856 -1.3811e-06
14:28538595 C T 0.062210 -7.7300e-06
14:28574719 C T 0.414500 -1.7295e-05
14:28575567 A G 1.539596 -1.3654e-05
14:28592470 T C 0.085948 -6.9169e-06
14:28600315 A G 0.124342 6.9490e-06
14:28606101 A G 0.953167 8.5449e-06
14:28614067 A G 1.526072 -2.8569e-05
14:28652999 G A 0.043854 1.2895e-05
14:28657255 G A 0.890369 7.7805e-05
14:28657388 T C 0.126324 -1.5982e-06
14:28669164 C T 0.041780 -2.2304e-05
14:28669278 G T 0.031285 6.5315e-06
14:28675283 C A 0.123754 5.0866e-06
14:28692283 T C 0.028562 -1.3907e-06
14:28696298 C T 0.024088 9.5680e-06
14:28714405 G T 0.051086 4.5894e-06
14:28722279 C A 1.947697 1.2445e-05
14:28722661 T G 0.041206 -1.1229e-05
14:28726466 T G 0.647911 -4.8573e-05
14:28729650 G A 1.077057 3.8560e-05
14:28736907 T C 0.186038 -2.9497e-06
14:28750123 A G 0.032441 2.4920e-06
14:28762220 C A 0.024720 5.3381e-06
14:28765364 A G 0.048179 -1.1559e-06
14:28765634 A G 0.050532 -8.9783e-06
14:28769451 G A 0.875410 1.3299e-06
14:28779657 C T 0.397796 4.4394e-05
14:28788825 T C 0.077074 -1.3135e-05
14:28799020 G A 0.070478 -3.5527e-06
14:28818141 G A 1.916256 7.5226e-06
14:28822289 A C 0.060938 -1.1269e-05
14:28824751 G A 0.292106 -1.5660e-05
14:28826014 A G 0.051701 8.4753e-06
14:28832783 C A 0.023636 2.5475e-06
14:28834081 C T 0.095572 1.5317e-05
14:28837590 A G 0.374293 6.0961e-06
14:28868211 T C 0.481136 -2.4023e-05
14:28877226 A T 0.054577 2.7872e-05
14:28878139 C T 0.023826 2.2012e-05
14:28895034 C T 0.087433 1.1394e-05
14:28895888 T G 0.047261 -2.7276e-05
14:28896281 G A 0.107533 -1.2994e-05
14:28908688 T G 0.049325 -3.6866e-06
14:28914556 T C 0.049070 -3.3392e-06
14:28914915 G A 0.752609 -8.6455e-06
14:28925742 A G 0.171837 -4.4232e-06
14:28940037 C T 0.038778 -4.6221e-06
14:28944223 A G 1.696651 -2.3574e-05
14:28957927 C T 0.971758 1.8098e-05
14:28958393 A C 0.049709 -3.1615e-06
14:28962151 T C 0.068112 1.6493e-05
14:28963677 C T 0.587897 2.2279e-05
14:28965561 A G 0.072729 -9.8359e-07
14:28971309 A G 0.022469 2.7453e-05
14:28982622 A C 0.029629 -1.0400e-05
14:28986877 T C 0.069241 -7.6021e-06
14:28990427 T C 0.728524 -4.1368e-05
14:28995169 G A 0.093199 -1.2526e-05
14:28997689 C T 0.201089 -4.7757e-05
14:28997977 C A 0.072664 1.2978e-05
14:29011616 G A 1.005610 3.5266e-05
14:29012066 C T 0.858064 4.5910e-05
14:29019151 T C 0.021636 1.5660e-05
14:29019845 C T 0.048118 -2.8122e-06
14:29021928 T C 0.860033 4.3773e-05
14:29024101 T C 0.168757 -1.1823e-05
14:29024313 T C 0.092091 1.8305e-05
14:29025356 G A 0.749365 2.7905e-06
14:29028489 T C 0.258958 2.5581e-06
14:29029142 C T 0.082191 6.4502e-06
14:29030067 C T 0.574162 2.0266e-05
14:29031654 A C 0.392792 1.1929e-05
14:29036737 C T 1.467765 2.1095e-05
14:29038578 T C 0.643501 8.9036e-06
14:29044409 T C 0.022276 2.7395e-06
14:29044666 T C 1.686740 8.1204e-06
14:29046550 G A 0.265989 2.6334e-06
14:29052406 C T 1.175305 -8.3054e-06
14:29054166 C T 0.510834 1.8470e-05
14:29065181 A G 0.254596 -8.1441e-06
14:29065689 G T 0.503677 6.9533e-06
14:29066276 T C 1.424498 -2.6660e-06
14:29066692 T C 0.859866 2.2213e-05
14:29071794 C T 0.323191 4.5686e-05
14:29072662 A G 0.935771 8.1586e-06
14:29079874 A G 1.832817 1.2837e-05
14:29082530 G A 0.047159 -1.9260e-05
14:29083382 C T 0.400316 9.7989e-06
14:29088119 T C 0.076663 1.5716e-05
14:29098292 A T 0.103616 -5.3673e-06
14:29098360 A G 0.701060 2.3145e-06
14:29098928 A G 0.025213 9.5702e-07
14:29103202 G A 0.585113 1.8162e-05
14:29112917 T C 1.103562 4.4095e-06
14:29129540 T G 0.115264 -2.0731e-05
14:29139646 G A 0.310404 -2.7573e-05
14:29162473 A C 0.384874 9.0379e-06
14:29169096 T C 0.053455 -1.0070e-05
14:29186491 C T 0.944416 -2.0364e-05
14:29190516 T G 1.776672 -9.4950e-06
14:29198203 C A 1.241520 -6.3533e-06
14:29198485 G A 0.427293 2.0175e-05
14:29198624 C G 0.061295 2.4312e-06
14:29200174 G A 0.072970 -1.6811e-05
14:29200520 T C 1.338694 -1.0895e-05
14:29200907 G A 0.269252 -5.0133e-05
14:29202030 G A 0.108199 9.7466e-06
14:29213100 T C 0.121598 2.0018e-05
14:29213976 A G 1.212523 -4.1804e-06
14:29216738 G A 0.488425 -8.1863e-06
14:29218722 G A 0.040985 1.2194e-05
14:29223074 C A 0.600239 1.0945e-05
14:29224175 G A 0.285133 -1.0960e-04
14:29225492 A G 0.082123 2.5573e-05
14:29228901 T C 0.072627 -1.1172e-05
14:29230860 C A 0.143139 1.8511e-05
14:29240395 C G 0.084254 -7.6922e-07
14:29249349 G T 0.367028 -9.7467e-05
14:29250993 T C 0.061839 1.1354e-06
14:29261946 G A 0.129567 1.0518e-05
14:29261974 C T 1.262259 -1.8008e-05
14:29262632 G T 1.927084 4.5543e-06
14:29264552 A G 0.499016 -2.0547e-05
14:29272237 A G 1.749304 -2.3632e-05
14:29279777 G A 0.677782 -5.5951e-05
14:29290554 C T 0.056726 6.1313e-06
14:29291946 G A 0.062465 -7.1446e-05
14:29295249 A G 0.041260 -1.2237e-07
14:29297621 A G 0.055223 -1.2428e-05
14:29307267 A G 0.031850 -6.7105e-06
14:29309811 T C 1.746230 -3.5944e-05
14:29335593 T C 0.056576 -1.5196e-05
14:29337231 T C 0.092931 5.1463e-06
14:29340464 G A 0.057967 1.2574e-05
14:29342800 T C 0.029827 -2.0539e-05
14:29380290 G A 0.039013 7.8870e-06
14:29383170 A G 0.046768 -3.5582e-06
14:29383787 T A 0.086740 3.2597e-06
14:29396922 T G 0.055295 8.5071e-06
14:29401447 A G 0.332764 -5.3551e-06
14:29404590 G A 0.044718 -1.2893e-05
14:29433065 C A 0.141048 -6.5019e-07
14:29441014 C T 0.055519 6.8556e-06
14:29469373 C T 1.323507 -1.9885e-05
14:29470355 G A 0.107186 1.3597e-05
14:29475724 C T 1.936270 1.8174e-06
14:29476736 T C 0.042324 7.5699e-06
14:29479866 G A 0.060316 -1.2489e-05
14:29482915 T G 0.034563 -1.5106e-05
14:29485731 T C 0.026746 -2.3368e-05
14:29487829 G A 0.079114 -1.1934e-05
14:29488447 C T 0.374572 -5.4717e-06
14:29489230 G T 0.092016 6.2036e-05
14:29502262 A G 1.662537 -1.3035e-05
14:29507657 T C 0.394927 3.8585e-06
14:29525676 T C 0.044317 -6.5434e-06
14:29561599 G T 0.080821 1.4966e-05
14:29573740 T C 0.059048 -7.4902e-06
14:29574263 G A 1.333744 5.0031e-07
14:29579407 C T 1.348577 3.6882e-06
14:29587561 A G 0.021619 -1.4851e-06
14:29594419 C T 0.053177 1.8950e-05
14:29599901 T G 0.058001 -1.0321e-05
14:29615950 G A 0.084839 2.5177e-06
14:29625584 C T 0.044697 9.9127e-06
14:29629951 T G 0.068965 -2.1878e-05
14:29646043 T C 0.126371 -9.6269e-06
14:29647200 A G 0.056818 -4.5617e-06
14:29650365 G A 0.272309 1.1346e-06
14:29655136 A G 0.102845 9.8926e-06
14:29655327 T C 0.045806 -2.1082e-07
14:29657285 T C 0.043402 -1.5234e-05
14:29659737 A G 1.625000 1.1987e-05
14:29663281 G A 0.563191 2.3790e-05
14:29664525 G C 0.130472 -1.2433e-05
14:29667038 G A 0.079304 -1.7791e-05
14:29670290 G A 0.381372 1.0039e-06
14:29678837 G A 0.241639 6.4646e-07
14:29682012 A G 0.601619 -1.0281e-05
14:29685328 A G 1.543618 -8.7591e-06
14:29695661 T G 0.627298 -1.3510e-05
14:29705948 G A 0.061146 8.8294e-06
14:29711805 C T 1.955163 -1.3760e-05
14:29722624 A C 0.069846 -2.5416e-05
14:29723233 T C 0.053010 -5.2148e-06
14:29731282 C A 1.087399 4.5367e-05
14:29742409 G A 0.068330 -1.2830e-05
14:29744314 C T 1.895731 1.3513e-05
14:29744357 G A 0.106210 -2.6901e-05
14:29755868 A C 1.284337 -1.0515e-04
14:29758837 C T 0.037922 -3.6325e-06
14:29760690 T C 0.045864 -1.1642e-05
14:29770754 T C 0.113200 5.3470e-05
14:29771761 T C 0.032822 -8.9299e-06
14:29774860 C A 0.037568 -3.9781e-05
14:29788586 A G 0.230182 4.9291e-05
14:29789610 C G 0.086743 2.9779e-06
14:29796042 A G 0.076108 -3.8616e-05
14:29807595 A G 0.381263 2.5457e-06
14:29807759 A G 0.201222 1.3783e-05
14:29817634 C T 0.069384 5.2211e-06
14:29819524 G A 0.042913 -1.4920e-05
14:29827085 C T 1.263388 -5.5398e-05
14:29834740 T C 0.196625 1.3502e-06
14:29839066 T C 0.039815 1.0412e-05
14:29840838 G A 0.074330 -4.3559e-07
14:29853841 A C 0.048471 -5.3805e-06
14:29857214 A G 0.028348 -3.5688e-07
14:29866165 C T 0.192879 1.2240e-05
14:29880701 T G 0.132617 1.6906e-05
14:29885363 A G 0.146971 -9.0060e-06
14:29888156 G T 0.030962 1.2766e-05
14:29889177 G A 0.385135 -1.4203e-05
14:29891005 T C 0.168182 -1.1284e-05
14:29896342 C T 0.066674 -6.8452e-06
14:29899685 G A 0.666355 2.2706e-05
14:29904426 T C 0.873737 -1.0369e-06
14:29905760 T G 1.267049 -7.7233e-06
14:29907469 G C 0.049362 2.3380e-05
14:29910571 A G 0.154468 -1.7906e-05
14:29910990 G A 0.057579 -8.8378e-07
14:29911388 C A 0.261943 -3.5104e-05
14:29912534 C T 0.059538 1.1245e-05
14:29915551 T C 0.089851 1.4863e-05
14:29916395 A G 0.092251 -4.8688e-06
14:29916912 C T 0.241761 2.7947e-05
14:29931291 A G 0.164310 -2.2290e-05
14:29932870 A G 0.056587 -6.5315e-06
14:29936108 A G 0.091625 1.3006e-05
14:29942649 C T 0.964968 1.2251e-05
14:29945203 C T 0.227411 1.7005e-05
14:29956489 A G 1.138339 3.0729e-06
14:29967193 C T 0.246572 1.1620e-05
14:29969601 T C 0.207039 -1.1131e-05
14:29970279 A G 0.164215 -2.5209e-05
14:29970372 C G 1.180673 -6.7969e-06
14:29970690 G A 0.111246 -2.4302e-06
14:29972145 G A 0.071665 -7.6725e-06
14:29975157 C T 0.789877 8.5092e-06
14:29977529 A G 0.050100 -3.1186e-06
14:29978687 A G 0.036616 -1.7994e-05
14:29978861 C T 0.547691 2.8238e-05
14:29988181 T C 0.140858 -1.5599e-05
14:29994378 C T 0.021242 1.3342e-05
14:29994410 A G 0.240877 -1.8571e-05
14:29995029 G A 1.065185 1.6024e-05
14:30000682 G A 0.572112 -4.4213e-05
14:30003272 C T 0.070030 3.2300e-06
14:30005216 T C 0.046244 9.7121e-06
14:30009114 G A 0.046788 7.0504e-06
14:30009328 C A 1.412864 -1.7025e-05
14:30014363 C A 0.364543 -1.0973e-05
14:30015651 T C 0.028208 2.1949e-06
14:30017695 T C 0.453278 3.9944e-05
14:30018024 G A 0.023840 1.2305e-05
14:30022094 C T 0.555201 -6.3431e-05
14:30022920 A G 0.094410 -3.7882e-05
14:30026463 C G 0.115414 9.6530e-06
14:30055819 T A 0.842513 1.2136e-05
14:30056131 A C 0.020263 -5.1048e-06
14:30063774 C T 0.428146 4.5836e-05
14:30064370 A G 0.024866 -1.6469e-05
14:30078329 A C 1.181588 -2.1225e-05
14:30080636 T C 0.072080 2.2063e-05
14:30082544 A G 0.050181 -3.0637e-06
14:30096598 C T 1.957115 -7.4709e-06
14:30105364 A G 0.050345 -8.7743e-06
14:30106184 T A 0.022051 -1.0301e-05
14:30113632 T G 0.111980 5.2465e-05
14:30127532 A G 0.226486 1.6170e-05
14:30128884 C A 0.065171 5.6943e-06
14:30134400 G A 0.033308 -3.0092e-05
14:30142583 G C 0.024030 -1.8351e-06
14:30149560 C T 0.100084 -2.9462e-06
14:30149904 T C 0.162287 5.0924e-06
14:30152689 C T 0.067639 1.0029e-05
14:30153674 A C 0.829954 1.3058e-05
14:30154387 T C 0.071967 -1.8915e-06
14:30159565 A C 0.248915 1.8480e-05
14:30160472 A G 0.068374 -3.0609e-06
14:30173569 G A 0.043348 8.9530e-06
14:30174361 G A 0.026216 9.2128e-06
14:30175754 T C 0.073460 -1.1159e-05
14:30189532 C T 0.118698 -3.1512e-05
14:30189605 G A 0.075493 -9.7530e-06
14:30191677 A G 0.034967 -5.7231e-05
14:30209708 C T 0.070614 -1.7218e-05
14:30211596 A G 0.021133 -7.3862e-06
14:30212887 G C 0.078036 -1.2457e-05
14:30221103 T C 0.094529 7.3138e-06
14:30235934 A G 0.402658 8.3176e-08
14:30241539 A G 0.036127 2.0867e-05
14:30266324 T C 0.034631 1.3630e-05
14:30275556 C T 0.119412 9.2747e-06
14:30282403 T C 0.037663 2.0285e-06
14:30287870 C T 0.483411 3.2597e-05
14:30298774 T C 1.466646 -1.5091e-05
14:30302188 C T 0.409893 -3.1297e-06
14:30302922 G A 0.045286 1.8215e-05
14:30305861 G A 0.694438 6.1534e-06
14:30317133 G A 0.692384 8.4078e-06
14:30319193 A G 0.173394 8.7663e-06
14:30322765 G A 0.100053 1.3422e-05
14:30332962 T C 0.287894 -1.3475e-05
14:30333057 T C 0.033777 9.9904e-06
14:30334646 C T 0.065402 -1.2219e-05
14:30337037 G A 0.084853 -3.6761e-05
14:30337233 A G 0.026311 1.0946e-05
14:30355273 T C 0.713623 5.9615e-06
14:30360712 G A 0.097337 1.0048e-05
14:30361892 A C 0.144798 2.8730e-05
14:30364061 G C 1.419378 -7.0522e-06
14:30370764 A G 0.028684 -2.6877e-06
14:30370930 C T 0.080266 4.7022e-07
14:30375787 G T 0.075864 7.2106e-07
14:30376396 T C 0.172164 7.8657e-06
14:30387520 T C 0.184090 -1.8529e-05
14:30391548 A G 1.901228 3.0073e-05
14:30395066 C T 1.210871 1.3917e-05
14:30395204 A G 0.208688 -1.7535e-05
14:30398527 C T 0.139478 -4.2554e-07
14:30402136 T G 0.031265 1.3524e-05
14:30405179 G A 0.042739 6.8444e-06
14:30407021 T C 0.814737 -1.4152e-05
14:30409550 C T 1.283861 -1.8815e-05
14:30414501 C T 0.568484 -4.8552e-05
14:30454138 G T 0.597277 -4.5231e-06
14:30454892 C T 0.933547 3.0415e-05
14:30465948 T C 0.022731 -3.6863e-06
14:30468542 T G 1.625697 4.2944e-05
14:30486988 C T 0.084435 1.5132e-06
14:30494365 G A 0.476557 4.0129e-05
14:30495790 C T 0.049107 2.8162e-05
14:30501639 G T 1.445656 3.4874e-05
14:30503317 T C 0.077278 3.7217e-05
14:30506448 G A 0.133562 1.2082e-06
14:30515112 T C 0.087076 -2.7915e-07
14:30523875 G A 0.064491 -8.3224e-06
14:30524129 T C 0.146016 -1.9195e-05
14:30532417 C A 0.073586 -2.2611e-05
14:30533024 C A 0.091459 5.6224e-06
14:30533835 C T 0.102049 4.4325e-05
14:30536086 C T 0.225684 5.1122e-06
14:30543794 A G 1.544060 2.8779e-05
14:30547193 A G 0.116240 -4.9190e-06
14:30550921 A G 1.579269 1.2527e-05
14:30553297 A G 1.933241 2.3654e-05
14:30553607 C A 0.395161 6.8631e-06
14:30556514 G T 1.185150 5.1068e-06
14:30573619 T C 0.024152 -6.8967e-06
14:30575613 G C 0.469203 9.7900e-06
14:30575835 C T 0.087821 6.8114e-06
14:30579109 T C 0.026145 -3.8637e-06
14:30591931 A T 0.034396 -1.9082e-07
14:30597459 A G 0.020243 1.1978e-05
14:30602542 C T 0.085696 1.9184e-05
14:30602994 A G 0.614226 -3.0819e-05
14:30603743 T C 0.444194 -1.6203e-05
14:30605576 G A 1.859727 4.5208e-06
14:30627145 T G 0.025488 -8.7889e-06
14:30628221 T C 1.199984 1.7318e-05
14:30634808 C T 1.353599 1.3088e-05
14:30636177 C T 0.065348 2.5368e-05
14:30639505 A G 0.045796 -1.7144e-05
14:30650492 T C 0.100645 5.3162e-06
14:30661917 T G 0.091955 -3.1217e-06
14:30662307 C T 0.025536 -4.7658e-06
14:30670806 C T 0.044952 1.6344e-05
14:30673999 C T 0.269994 -1.3129e-05
14:30675206 T G 0.185328 -8.1513e-06
14:30675207 T C 1.523804 -1.3941e-06
14:30676457 G A 0.173507 1.4624e-05
14:30687621 A G 0.037463 -8.1717e-06
14:30691706 C T 1.061258 -1.5716e-06
14:30692051 T C 1.822594 1.4095e-05
14:30704673 G A 0.047132 -9.8146e-07
14:30706482 A G 0.120313 9.8259e-06
14:30718857 T C 0.043392 -9.3452e-07
14:30735255 T C 0.030343 -7.5048e-06
14:30738384 T G 0.043603 7.8136e-06
14:30742876 A G 0.049641 -1.1260e-06
14:30761985 C A 0.114662 2.1263e-05
14:30765002 G A 0.041689 -9.7280e-06
14:30769195 A G 0.160730 1.2818e-05
14:30773350 G A 0.287873 -5.1081e-06
14:30775197 T C 0.103620 -1.0064e-05
14:30776270 A G 0.109484 1.7560e-05
14:30780729 T G 0.952117 -5.1381e-06
14:30783163 T C 0.263306 -3.0193e-05
14:30783528 C T 0.585500 2.9673e-05
14:30789879 C A 0.028032 1.5058e-06
14:30792118 T G 0.589907 -7.8250e-06
14:30792163 C T 0.102464 -7.1253e-06
14:30793169 A C 0.029504 6.5054e-08
14:30801657 T C 0.251757 -2.6759e-05
14:30802062 T G 0.072052 1.3117e-05
14:30802490 A C 0.617615 -1.6761e-05
14:30805351 C T 0.037996 -1.7964e-05
14:30806831 G A 1.925020 -9.7197e-06
14:30807799 T C 0.630008 -1.7724e-05
14:30810667 C T 0.667888 1.4514e-05
14:30811321 T C 0.143214 1.0996e-05
14:30814958 C G 0.035596 -2.5834e-05
14:30827014 C T 0.033995 -4.6996e-06
14:30828766 T G 0.071831 -1.0160e-05
14:30830737 G A 0.303716 -9.2567e-06
14:30841107 A G 0.064331 2.6168e-05
14:30841857 T C 0.056056 -1.9919e-05
14:30843276 A G 0.038013 -1.4774e-05
14:30846875 G A 1.817855 -1.2834e-05
14:30848146 C A 0.104755 4.6852e-06
14:30848490 A G 0.298185 -2.2125e-05
14:30849475 G A 0.147110 -2.0814e-06
14:30857723 T C 0.135786 7.9954e-07
14:30858389 G A 0.156691 -3.0924e-05
14:30861717 T C 0.101593 5.4622e-06
14:30864923 G A 0.903894 -1.2032e-05
14:30871509 A G 0.083853 5.6079e-06
14:30872657 C T 0.148654 -1.6312e-05
14:30873210 C T 0.263517 2.4724e-05
14:30881572 G C 0.090768 -9.9323e-06
14:30881639 T G 0.023510 -6.8753e-06
14:30881874 A C 0.106503 1.1917e-05
14:30888721 G A 0.052344 -3.6784e-06
14:30888955 G A 0.124586 -1.1032e-05
14:30890348 A G 1.755036 2.7372e-05
14:30890842 G A 0.127211 -1.7022e-05
14:30893512 T C 0.080552 9.6017e-06
14:30910596 C T 1.790806 3.1679e-05
14:30929126 G A 0.037901 3.0388e-05
14:30932217 A G 1.466962 3.2602e-05
14:30933561 A T 0.382330 -1.7527e-05
14:30949575 T C 0.024095 -7.1398e-06
14:30949620 T G 0.120133 -1.9816e-05
14:30959900 G A 1.682372 5.7806e-06
14:30973592 G A 0.043892 1.7676e-05
14:30977472 C T 0.118130 -1.8290e-05
14:30978701 C T 0.044993 3.9013e-06
14:30987078 C T 1.120041 -3.4854e-07
14:30989820 C A 0.679115 -2.8534e-06
14:30991685 C A 0.035287 7.9882e-06
14:30992649 G A 0.107727 -1.4700e-06
14:30992691 A G 0.079454 1.4850e-05
14:30994570 T C 0.089575 -8.0733e-06
14:31000470 T C 0.496207 -8.8131e-06
14:31000608 G A 0.039788 -6.0973e-06
14:31001589 A C 0.088246 1.7207e-05
14:31007356 A G 0.020402 9.5384e-06
14:31019400 A G 0.054734 -4.1596e-07
14:31019522 A C 0.233122 8.2218e-06
14:31028799 G A 0.071009 -2.0202e-05
14:31029912 G T 0.094855 5.5443e-06
14:31030304 G A 0.075537 1.6435e-05
14:31058283 T C 0.022245 4.5695e-06
14:31061778 C T 0.090316 2.7351e-05
14:31068090 A G 1.593041 -9.7403e-06
14:31072181 T C 0.022340 -7.2585e-06
14:31078574 C T 0.107118 -7.5153e-06
14:31085525 A G 0.022177 -8.2062e-06
14:31088207 G C 0.105517 2.0463e-06
14:31090143 C T 0.129809 7.5620e-06
14:31091083 G A 0.043181 1.7167e-07
14:31124502 C T 0.088021 -1.0236e-05
14:31129533 G A 0.081392 3.6815e-05
14:31138378 A G 0.218105 -2.7142e-05
14:31144957 G T 0.073576 7.3913e-06
14:31153199 G A 1.954402 1.4829e-05
14:31160823 A G 0.033281 4.1084e-06
14:31161417 G A 0.647506 -1.1374e-05
14:31163515 C T 0.062013 3.3427e-06
14:31164033 G A 0.045255 -7.4583e-06
14:31165832 A G 0.055220 5.8097e-06
14:31168934 A G 0.444027 -2.3985e-05
14:31175573 A G 0.171871 -2.8825e-05
14:31189112 A G 0.029147 -5.6363e-06
14:31195870 T C 0.028059 -8.2319e-06
14:31211177 C G 0.021514 -1.1863e-05
14:31211357 C T 0.024866 6.9773e-06
14:31225025 A G 1.580948 2.0044e-05
14:31230553 C T 0.176033 -2.1133e-05
14:31231910 C T 0.066885 4.8077e-05
14:31235515 C T 1.691245 7.2671e-06
14:31237170 A G 0.109678 -2.6445e-05
14:31237820 C T 1.955999 5.6667e-06
14:31240107 T C 0.088936 9.6135e-06
14:31242422 G A 0.144744 3.6115e-07
14:31242697 A G 0.555429 -3.0584e-05
14:31242929 G C 1.333512 -1.8882e-05
14:31244490 A G 0.309214 -1.8781e-05
14:31245971 A G 1.448117 -7.4281e-06
14:31246858 T C 0.703828 2.5854e-06
14:31250666 C T 1.529686 -2.7245e-05
14:31251070 C T 0.201902 4.8266e-06
14:31251643 A G 0.104463 1.8897e-06
14:31254023 C T 0.044755 -6.1912e-07
14:31256109 A G 0.205614 -6.5781e-07
14:31257862 G C 0.118239 -1.3827e-05
14:31258311 C T 0.191689 -2.3796e-05
14:31265093 A G 0.309057 -1.1826e-06
14:31266586 C G 0.028035 -3.6293e-06
14:31266892 G A 1.078165 1.2928e-05
14:31268243 T C 0.126300 1.3982e-05
14:31269381 T G 0.403369 1.2963e-06
14:31276450 C A 0.403549 3.2109e-05
14:31276545 A G 0.044891 -2.0135e-05
14:31276732 T C 0.056417 -1.5166e-05
14:31293652 A C 0.031683 1.0768e-05
14:31294920 C A 0.097833 2.0312e-05
14:31305706 A C 1.066276 -1.6584e-05
14:31306079 A G 0.022612 3.0778e-06
14:31314666 C A 0.049076 -2.8224e-05
14:31321906 G T 0.250023 2.7032e-06
14:31324667 A G 0.043025 1.4593e-06
14:31325508 A C 0.297301 -5.9516e-06
14:31327804 C T 0.683983 3.2020e-05
14:31328575 T C 0.033821 -3.2536e-05
14:31328871 A G 0.385754 1.8284e-05
14:31329322 G A 0.092424 8.3426e-06
14:31330282 G A 0.683517 3.4808e-05
14:31331309 C T 0.247997 9.4476e-06
14:31334942 T C 0.930610 4.3717e-05
14:31349470 A C 0.050161 2.4190e-05
14:31352185 T C 0.098544 5.1786e-06
14:31352863 G T 0.051871 4.6282e-06
14:31353247 C A 0.397290 1.5259e-05
14:31353551 C A 0.091200 5.4547e-06
14:31355096 G C 1.286204 -2.8090e-05
14:31355527 A C 0.107934 4.4307e-06
14:31357217 C T 0.468329 5.8579e-06
14:31358044 C T 0.053479 1.0416e-05
14:31358377 C T 0.228189 1.6496e-05
14:31358529 A G 0.082616 1.6406e-05
14:31359859 C T 0.074630 1.4132e-05
14:31360443 T C 0.045119 1.8351e-06
14:31368061 T C 1.799699 -6.9355e-06
14:31368063 A G 0.506461 -3.6323e-06
14:31381351 C T 0.955350 -1.1680e-05
14:31396002 G A 0.177175 -8.7969e-06
14:31407363 A G 0.289508 4.0597e-05
14:31413011 T C 0.063862 -3.6924e-06
14:31418375 C T 0.107135 -7.5042e-06
14:31433086 G A 0.073361 1.5188e-05
14:31434415 C T 0.044164 -2.8158e-06
14:31447057 T G 1.455165 -1.7612e-05
14:31458519 A G 0.044018 9.3500e-06
14:31466738 T C 0.215590 2.8735e-05
14:31469887 G C 0.063954 -1.5445e-06
14:31478515 T C 0.171796 -5.9987e-06
14:31492095 A G 0.498829 1.0895e-07
14:31493263 G A 0.044364 5.8494e-06
14:31505795 G A 0.201439 5.2751e-06
14:31506505 C T 1.842303 -2.2627e-06
14:31513614 T C 0.130519 1.5521e-05
14:31514017 T C 0.103766 -2.6396e-06
14:31526395 A G 1.587047 -2.8790e-05
14:31526804 C T 0.030374 1.3506e-05
14:31531855 C T 1.016958 -1.6229e-05
14:31549745 G T 1.717849 -7.6019e-06
14:31552620 C T 0.114193 1.6399e-05
14:31570052 A G 0.064233 -2.5647e-05
14:31578027 C A 0.790398 2.3494e-05
14:31591994 G A 0.032421 2.6644e-07
14:31593549 T C 0.069210 3.3079e-05
14:31596501 A C 0.059884 -1.2918e-05
14:31614373 C T 0.300334 -1.5157e-05
14:31621374 C T 0.259349 3.5833e-05
14:31639111 T C 0.524263 -8.6374e-06
14:31645344 C T 0.031289 -5.1812e-06
14:31677816 A G 0.046496 -5.8979e-06
14:31678236 A C 0.028824 1.5547e-05
14:31686696 G A 0.427602 -4.4116e-05
14:31708029 G C 0.854263 1.9864e-05
14:31711001 G A 0.510344 -3.7680e-06
14:31720844 T C 0.326295 -5.3518e-05
14:31723626 C T 0.143360 -2.1056e-06
14:31725711 C T 1.214430 -1.0145e-05
14:31727524 G C 0.033679 6.1595e-06
14:31733807 C G 0.045405 2.0573e-06
14:31738519 A G 0.065810 4.9519e-06
14:31780574 C T 0.817481 1.5407e-05
14:31790886 G T 0.132124 -2.6417e-05
14:31794076 C T 0.098846 4.4790e-06
14:31819047 T C 1.865836 2.9581e-05
14:31819145 G A 0.056464 -7.9172e-06
14:31823484 A G 0.044701 1.6285e-06
14:31825300 G A 0.035239 3.1857e-05
14:31832701 A G 0.030109 -1.1129e-05
14:31852790 G A 0.037123 4.2840e-06
14:31858025 T C 1.867285 2.9618e-05
14:31858187 T C 0.038551 2.1453e-05
14:31858209 T C 0.843714 2.2230e-05
14:31882473 A G 1.133416 -1.9960e-05
14:31883968 G A 0.182584 -1.2966e-05
14:31885951 T C 0.781317 4.1835e-06
14:31892644 G A 0.240901 -8.3229e-06
14:31895598 C T 0.091428 1.3912e-06
14:31899674 G T 1.049743 -1.8033e-06
14:31913401 A G 0.081977 -3.9449e-06
14:31915216 C T 0.251281 7.8461e-07
14:31919287 C T 0.832345 9.3437e-06
14:31921538 A G 0.069057 -7.0278e-06
14:31925929 A G 0.174183 -1.0965e-05
14:31934141 G A 0.050790 -7.3874e-06
14:31941157 A G 0.127228 7.6740e-06
14:31949890 G A 0.034097 -3.5452e-06
14:31952744 T C 0.224796 -1.1865e-05
14:31958202 T C 0.137842 -1.9667e-05
14:31958728 C T 0.994846 5.0067e-07
14:31960514 A C 0.056005 -6.4189e-06
14:31972654 G A 0.084129 -5.2773e-05
14:31974472 G A 0.048808 2.9418e-05
14:31985837 T C 0.188068 -2.0530e-05
14:31993501 C T 0.026821 -8.1943e-06
14:31997450 C T 0.229998 -1.4839e-05
14:31999775 A C 1.482513 -4.5733e-06
14:32003962 T C 0.319366 1.7992e-05
14:32006120 G T 0.106632 1.7801e-05
14:32006872 A G 0.255616 -5.0486e-06
14:32019884 A G 0.387270 4.0969e-06
14:32020545 A G 0.138165 3.1537e-05
14:32021438 C T 0.306154 -7.6152e-06
14:32045408 G C 0.051953 1.8737e-05
14:32074331 A G 0.713276 6.2522e-06
14:32093548 A G 1.077373 7.8968e-06
14:32100902 C T 0.051762 -4.6472e-06
14:32115013 T C 0.059643 1.5256e-05
14:32117119 C G 0.046768 -1.4448e-05
14:32128316 G A 0.067422 2.4720e-05
14:32147710 T C 0.050328 1.6644e-05
14:32150720 A G 0.027491 -1.3541e-07
14:32165668 A C 0.713456 8.0324e-06
14:32194024 G A 1.876318 -3.5030e-05
14:32199063 C T 0.043800 -1.5319e-05
14:32199267 A G 0.059521 1.8274e-06
14:32208824 A C 0.112881 -1.9496e-06
14:32231895 A G 0.850867 2.1950e-05
14:32240738 C T 1.269031 -2.3032e-06
14:32241035 A G 0.057736 3.7871e-06
14:32243469 G T 0.961776 -9.6315e-06
14:32253869 T G 0.070064 1.8319e-05
14:32269553 C T 0.190081 -1.0764e-05
14:32270266 G A 0.235761 -3.0655e-05
14:32288386 G A 0.804724 1.2460e-05
14:32299798 C A 0.070978 -2.1185e-05
14:32307339 C T 0.022990 -9.3736e-06
14:32311447 G A 0.331309 8.5710e-06
14:32313692 A G 0.061935 -1.6513e-05
14:32317358 T C 0.295271 -1.5150e-05
14:32317391 T C 0.048532 -1.0032e-05
14:32323706 G A 0.981546 -1.0828e-05
14:32327950 T C 0.070723 -1.5865e-06
14:32329837 T C 0.024625 2.2205e-05
14:32345198 G A 1.024785 -1.4585e-05
14:32345850 A G 0.209330 -3.4833e-06
14:32353250 C T 0.455450 1.1540e-07
14:32364723 T G 0.086131 6.7698e-06
14:32372331 C T 1.003920 -3.9067e-05
14:32373430 T C 0.559856 -1.2092e-05
14:32380305 T C 0.066256 1.8020e-05
14:32381916 A G 0.558462 -1.4068e-05
14:32381974 C T 0.050263 6.9870e-07
14:32382468 A G 0.277568 -2.9636e-05
14:32383598 T G 0.035960 -1.4398e-05
14:32384626 G A 1.674892 -4.0765e-05
14:32385747 T C 0.620709 -3.9734e-06
14:32387323 A G 0.263714 3.0134e-05
14:32388216 C T 0.460282 9.1542e-06
14:32388247 G A 0.149140 3.1871e-05
14:32388774 G C 0.310764 2.5861e-05
14:32389856 G A 0.493617 -2.3122e-05
14:32391695 A G 0.049155 -1.9009e-06
14:32392531 A C 1.276256 2.8849e-05
14:32395427 C A 0.041274 -4.3965e-06
14:32408102 C T 0.709159 3.6482e-05
14:32411843 A G 0.060048 1.8588e-05
14:32413699 A G 1.209670 1.1655e-05
14:32413910 G A 0.110732 1.4476e-05
14:32414211 T C 0.051946 -1.1279e-05
14:32416469 T C 1.537522 -3.8830e-05
14:32416819 T C 0.304556 -6.3409e-06
14:32418509 T C 0.545158 1.7455e-06
14:32420322 C T 1.365913 -2.2024e-05
14:32420957 T C 0.072284 -3.7572e-05
14:32427778 C A 0.566098 1.6921e-05
14:32429622 G C 0.043004 -1.8981e-05
14:32431086 A C 1.232432 2.2340e-05
14:32433858 T C 1.005542 -1.1289e-05
14:32437017 G A 0.067034 7.5267e-06
14:32448647 T C 1.156864 4.1152e-06
14:32452629 T C 0.401162 1.1824e-05
14:32456524 A G 0.425964 -3.7344e-05
14:32470936 T C 0.059296 3.5411e-07
14:32473796 A G 0.605175 -2.8960e-06
14:32478244 G A 1.511843 -1.1724e-05
14:32479218 G A 0.279190 1.0696e-05
14:32484320 G A 0.422867 -8.7510e-06
14:32485703 T C 1.499305 -4.1295e-05
14:32487809 C T 0.031431 1.0208e-05
14:32493840 A G 0.031112 2.0052e-05
14:32494330 T C 0.063743 6.4206e-06
14:32494332 G T 0.151965 -1.2027e-06
14:32494507 A G 0.078957 -2.6168e-05
14:32497038 C T 0.134630 -5.8163e-06
14:32509543 G T 0.428293 7.0261e-06
14:32510018 C T 0.046554 2.3563e-06
14:32517552 A G 0.029806 4.7218e-06
14:32519158 C A 0.567811 -3.3829e-05
14:32534297 A G 1.158809 1.9793e-05
14:32534857 A G 0.026202 1.3579e-05
14:32539302 G A 0.159472 7.8219e-06
14:32544664 C T 0.118327 -6.8343e-06
14:32545316 A C 0.030585 2.1788e-05
14:32548639 G C 0.075891 -9.0760e-06
14:32553797 G T 0.058756 -1.8329e-05
14:32555130 T C 0.143639 -3.1456e-06
14:32568007 G A 0.385768 1.1007e-05
14:32568311 C T 0.035436 -8.6211e-07
14:32568475 C T 0.074058 6.3884e-06
14:32593237 C G 0.070829 -1.8096e-05
14:32613062 A G 0.071940 2.7333e-05
14:32615887 A G 0.162039 3.2982e-06
14:32620050 T G 0.040189 1.1001e-06
14:32620144 G A 0.040879 -3.9009e-06
14:32625852 C G 0.195568 -2.5238e-05
14:32637503 C G 0.400033 -5.1662e-06
14:32638655 G A 1.264204 2.2350e-05
14:32651796 C T 0.087702 2.3688e-05
14:32652119 A G 0.040747 -2.2735e-05
14:32661232 T C 0.357665 -2.1806e-05
14:32667056 C T 0.022242 7.5869e-06
14:32673428 G A 0.411708 -2.3104e-05
14:32678286 G A 0.336463 -2.0599e-05
14:32681428 G A 0.045928 5.1649e-05
14:32683347 T C 0.415645 2.0022e-06
14:32694104 G A 0.433899 -2.1756e-05
14:32697327 C T 0.040434 -4.8669e-05
14:32699698 A G 1.684126 -3.3200e-05
14:32714300 C A 0.728868 -1.6806e-05
14:32717761 A G 0.118769 -7.0693e-06
14:32721367 T C 1.273591 -5.4088e-05
14:32725762 A G 0.020001 1.1240e-05
14:32728083 G A 0.059157 1.4232e-06
14:32729020 G A 0.099108 -5.3209e-07
14:32756157 T C 0.094906 -2.8301e-05
14:32765872 C T 0.642655 -2.4709e-05
14:32768110 T C 0.395151 -1.4936e-05
14:32769018 T C 0.040529 1.0439e-05
14:32774899 A G 0.162658 6.3539e-06
14:32775823 G A 0.265009 -1.1004e-04
14:32779347 A G 1.034087 -6.1181e-05
14:32780576 A G 0.811279 -3.3239e-05
14:32782791 A C 0.092547 -2.2342e-05
14:32787433 G T 0.079365 3.7073e-05
14:32787754 G A 0.118664 -2.8562e-06
14:32791654 C T 0.937763 -1.2860e-05
14:32801848 C T 0.026410 9.2012e-06
14:32803635 C T 0.083802 -1.3527e-05
14:32803947 A G 0.626587 -1.4785e-05
14:32812578 A C 0.395012 2.6223e-05
14:32826315 A G 0.177719 -4.3427e-05
14:32827616 C T 0.022405 -1.8412e-05
14:32831881 G A 0.434215 1.3794e-05
14:32835275 G A 0.084431 2.1489e-05
14:32835317 C A 0.085380 -2.3460e-05
14:32837029 A C 1.961395 8.4032e-07
14:32842189 A G 0.091006 -1.9053e-05
14:32844098 G T 0.802212 -3.2577e-05
14:32844576 G A 1.452221 9.4326e-05
14:32848471 T C 0.074293 2.6958e-06
14:32849540 T C 0.065569 4.5851e-07
14:32851025 A G 0.074045 -2.9465e-05
14:32851114 T C 1.857955 1.8403e-05
14:32851603 C A 0.327413 1.8086e-05
14:32854561 G A 1.951046 -5.8723e-07
14:32860683 C T 1.781561 1.3488e-05
14:32863519 G T 0.111779 -1.7725e-05
14:32869155 C G 0.052656 -3.3902e-06
14:32876789 T G 0.196816 1.5974e-05
14:32878062 A G 1.478729 -4.2143e-06
14:32883750 T C 1.498941 -1.0713e-05
14:32884137 A G 0.124270 -1.7817e-05
14:32887042 G A 0.765589 6.2807e-06
14:32889182 C T 0.126147 -1.4066e-05
14:32890444 C T 0.416359 -3.4012e-05
14:32891088 C A 0.081949 2.9126e-05
14:32891501 G A 0.040784 2.1790e-05
14:32896974 T G 0.668113 3.5526e-05
14:32897417 T C 0.137941 1.8848e-06
14:32901536 A G 0.039866 -1.8427e-06
14:32902252 A G 0.037918 -2.2256e-07
14:32905352 G A 1.028399 1.8335e-05
14:32908192 G A 0.986625 5.8865e-06
14:32909048 A G 0.055856 3.4484e-06
14:32909977 C T 0.203343 -7.3709e-06
14:32912038 G A 0.070077 -6.7055e-06
14:32914506 C G 1.396844 5.0811e-06
14:32925445 C T 0.102409 -2.4451e-05
14:32926953 G T 0.353595 9.2692e-06
14:32927925 G A 0.964322 7.4488e-06
14:32928865 C A 0.034909 1.1344e-05
14:32937567 C T 0.120367 -1.3952e-05
14:32939228 C T 1.405201 -1.4830e-06
14:32943474 A C 0.078074 -8.3330e-06
14:32944137 C T 0.026634 1.6993e-06
14:32947512 C T 0.776210 7.8364e-06
14:32948091 C G 0.037310 3.3046e-07
14:32951556 C T 1.073487 2.0115e-07
14:32958068 T C 1.109933 -1.3104e-06
14:32960493 A G 0.706691 5.9413e-06
14:32963837 T C 1.497955 5.9003e-07
14:32965980 T C 0.151326 1.0295e-05
14:32968346 G T 1.369163 7.6941e-06
14:32969932 C T 0.056304 2.9554e-06
14:32973881 T C 0.561222 6.9322e-06
14:32974136 T C 0.081854 4.2780e-06
14:32976219 T C 0.170576 -1.0481e-05
14:32976382 A G 0.210568 1.0100e-05
14:32977664 T C 1.511942 1.5609e-05
14:32998938 G A 0.042086 1.4606e-05
14:33002428 A G 0.721187 9.3711e-05
14:33003445 G A 0.307721 -5.7937e-05
14:33004641 G A 0.108917 -1.6235e-05
14:33005513 A G 0.145577 -8.7333e-06
14:33010518 C T 0.091040 -5.3859e-05
14:33011580 T C 0.176226 -8.2449e-06
14:33012886 G T 0.374858 -2.6819e-05
14:33014549 T C 0.084985 -2.9565e-05
14:33015014 A G 1.341084 1.1943e-05
14:33015082 G A 0.182499 -2.2250e-05
14:33015397 T G 0.106727 -1.3765e-05
14:33015531 G A 0.020695 5.7212e-06
14:33024109 A G 0.124461 2.8929e-05
14:33030293 G T 0.108312 1.2801e-05
14:33033695 G A 0.560253 6.8337e-06
14:33034852 T C 0.060558 -2.5802e-05
14:33037822 C G 1.241115 1.0360e-06
14:33037863 C T 0.132297 -3.9484e-06
14:33038036 A G 1.316870 -4.0450e-06
14:33039833 T G 1.636297 -3.7660e-05
14:33041232 A G 0.441882 -1.7468e-05
14:33044575 G A 0.075303 -9.7053e-06
14:33048583 G A 0.214695 -2.2539e-05
14:33054034 C T 1.200879 -2.6121e-05
14:33059370 G A 1.612243 -4.2286e-05
14:33065432 T C 0.131515 -1.1518e-05
14:33066359 T C 0.039890 -1.9264e-05
14:33070507 T G 0.041077 2.6393e-08
14:33070570 T C 0.250193 1.2672e-05
14:33072781 A G 0.048264 -9.6663e-06
14:33075706 C T 0.670714 -1.8132e-05
14:33079995 G A 0.072114 6.5611e-06
14:33086732 A G 0.033413 4.9894e-06
14:33092727 G A 0.111300 -1.0559e-05
14:33105540 T C 0.422785 1.2677e-06
14:33105732 G T 1.106044 -1.9157e-05
14:33111792 A G 0.045615 1.5459e-05
14:33112397 A G 0.039955 -1.6804e-05
14:33121374 T G 1.789558 -1.1827e-05
14:33130057 C G 0.579588 7.8828e-06
14:33133475 T G 0.217269 -1.7463e-05
14:33140345 G A 0.146702 5.9186e-06
14:33145230 G A 0.299473 1.2118e-05
14:33148212 G T 0.072647 -2.4058e-05
14:33154649 A C 0.050691 3.8024e-06
14:33156122 T C 1.027678 2.7578e-05
14:33162914 A G 0.625010 1.1287e-05
14:33173145 T C 0.127085 -3.9514e-06
14:33180351 A G 0.625149 1.7651e-05
14:33184890 A G 0.170025 8.6890e-07
14:33186546 C T 0.479174 -5.4154e-06
14:33190555 A G 0.020481 -9.3154e-06
14:33198189 A G 0.057097 -6.4679e-06
14:33199041 C T 0.322555 -1.0549e-05
14:33202964 A G 0.034427 5.7019e-06
14:33205784 C T 0.485311 -1.2613e-05
14:33207522 A C 0.336766 -1.4482e-05
14:33218286 C T 0.184454 -4.0534e-06
14:33221668 C T 1.496996 4.1672e-06
14:33221815 G C 0.058164 3.7996e-05
14:33225986 C T 0.207311 4.9016e-06
14:33230590 G C 0.167003 -6.7596e-06
14:33234473 A G 0.069958 1.2988e-05
14:33234898 C T 1.378795 3.5078e-05
14:33236759 G A 0.106693 2.2626e-06
14:33237947 G A 0.026760 1.3490e-05
14:33244286 C G 0.021973 -3.8546e-06
14:33245114 T C 0.073487 1.5050e-06
14:33246097 G A 0.772939 6.1418e-05
14:33249806 G A 0.045520 -2.8619e-05
14:33249819 A C 0.063033 4.0434e-06
14:33250930 T G 0.197761 -7.8340e-06
14:33254318 C T 0.189000 -2.2562e-05
14:33254867 C T 0.057596 3.1804e-06
14:33255298 T C 1.150004 4.7485e-05
14:33257914 A G 0.256942 1.7004e-05
14:33269788 A G 1.363478 1.6992e-05
14:33270990 G T 0.849272 6.8861e-07
14:33271488 G A 0.225313 6.6166e-07
14:33277595 G T 0.839556 4.7102e-06
14:33282470 A C 0.802073 1.0172e-05
14:33283260 C T 0.067911 -5.4077e-07
14:33285042 G A 0.109199 -1.4939e-05
14:33289342 C T 0.169838 -1.3799e-06
14:33291494 T C 0.193005 -1.1236e-06
14:33291583 A G 0.083486 -2.0309e-06
14:33293122 G A 1.071712 -3.7030e-05
14:33293531 A T 0.598243 -2.2616e-05
14:33298151 C G 0.117134 -1.1199e-06
14:33304431 C T 1.078546 4.4646e-05
14:33305499 G T 0.950723 5.1284e-05
14:33310234 A G 0.435983 -1.7978e-05
14:33310288 A G 1.744286 -9.9409e-06
14:33311005 G A 1.422588 9.4662e-06
14:33313878 C T 0.111072 1.6516e-05
14:33315424 T C 1.586119 -5.4190e-07
14:33326637 T G 1.574002 3.6483e-06
14:33328818 T G 1.726726 -3.5306e-06
14:33334866 G A 0.053612 9.8129e-06
14:33336881 G A 0.641462 -7.4738e-06
14:33348459 C A 0.214869 2.1678e-05
14:33351769 T C 0.067925 1.4886e-06
14:33357856 C T 0.117185 -3.1437e-06
14:33359973 T C 0.705218 -1.4672e-05
14:33361578 C T 0.515746 -2.0714e-05
14:33364845 C A 0.808311 1.0955e-05
14:33366346 T C 1.428663 1.3060e-05
14:33367266 A G 0.282624 2.3541e-06
14:33368609 T C 0.123937 -7.4030e-06
14:33368778 C T 0.053313 -1.7429e-05
14:33369457 T C 0.038724 1.3226e-05
14:33370691 G A 0.132783 1.5535e-05
14:33371093 C T 0.282773 4.7768e-06
14:33372035 C T 0.561076 1.2637e-04
14:33372051 A G 0.591188 -5.4311e-05
14:33372759 T C 0.710658 1.9861e-05
14:33374928 A G 0.647931 1.7757e-05
14:33378798 T C 0.741141 -1.8163e-05
14:33381098 C T 0.999368 3.9738e-05
14:33381862 A G 0.748053 2.1618e-05
14:33385835 A G 0.088661 -4.8022e-05
14:33393386 G A 0.106741 2.3501e-05
14:33397375 G T 0.049909 -3.7462e-06
14:33403769 T C 0.099373 -4.0462e-06
14:33406379 C A 0.630963 1.4577e-05
14:33410749 C A 0.382334 2.9706e-05
14:33421747 T C 0.621855 -2.8214e-05
14:33427617 A G 0.776108 -3.9842e-06
14:33430768 G A 0.121860 -5.5249e-05
14:33435024 A G 0.051725 -8.5598e-06
14:33438600 C T 0.291943 -4.1266e-06
14:33438846 T G 0.222110 -2.5830e-05
14:33441791 G T 0.372032 3.8721e-06
14:33441966 G A 0.263765 4.5118e-05
14:33442259 C T 1.312352 7.0554e-05
14:33445698 A G 0.231650 -1.6472e-05
14:33452144 A G 0.037391 1.7988e-05
14:33453438 C T 0.025577 2.4415e-05
14:33454343 T C 1.381644 7.7627e-06
14:33457893 C G 0.196744 -1.7938e-05
14:33470092 C T 1.696076 1.5184e-05
14:33473177 C G 0.041600 4.3555e-06
14:33476266 A G 0.056576 -9.3231e-06
14:33480922 T C 0.057005 -1.0528e-05
14:33481525 C T 0.213628 1.4814e-06
14:33486279 G A 0.036201 1.4890e-05
14:33486825 T C 0.047047 7.1560e-06
14:33486999 C T 1.723829 2.7040e-05
14:33487363 T C 0.020824 -1.8396e-06
14:33488345 T G 0.025791 5.6962e-06
14:33489372 G A 0.537546 -1.9124e-05
14:33491084 A G 0.061992 -9.0026e-06
14:33493965 C T 0.036772 -1.2726e-05
14:33496159 T C 0.606998 7.9182e-05
14:33500575 A G 0.212129 5.0739e-06
14:33501778 G A 0.064872 8.6073e-06
14:33504047 A G 0.045904 1.0690e-05
14:33508657 T C 0.202572 -8.4314e-06
14:33511670 G T 0.020419 9.9274e-07
14:33513371 A G 0.038112 -8.5625e-08
14:33514609 T C 0.029473 2.0614e-05
14:33516335 A G 0.212197 2.2669e-05
14:33516718 C T 0.319658 2.1556e-05
14:33519935 G A 0.230807 -2.2636e-05
14:33525951 A C 0.435096 1.2152e-05
14:33526641 G A 0.667021 7.7820e-05
14:33530057 G A 0.432124 1.4165e-06
14:33530195 G A 0.529818 -5.3218e-06
14:33530308 G A 0.938606 -1.0975e-05
14:33530379 C G 0.147195 -1.1602e-05
14:33530555 A G 0.969837 1.3394e-05
14:33530797 G A 0.979050 5.3723e-05
14:33530901 T C 0.077322 -9.0069e-06
14:33531170 A G 0.657713 -2.2880e-05
14:33532144 G A 0.663951 3.1664e-05
14:33533937 C T 0.367626 1.2736e-05
14:33534056 G A 0.060418 -4.9041e-06
14:33534493 T C 0.939119 8.0159e-05
14:33534494 A G 0.096385 2.4024e-06
14:33534535 T C 0.552475 7.4724e-05
14:33536896 G C 1.854528 9.8342e-06
14:33537669 G A 0.116624 -2.5458e-05
14:33539507 C T 0.044629 -2.0013e-06
14:33539762 G A 0.913223 -8.2034e-06
14:33540102 T G 1.473786 4.9195e-06
14:33541824 G T 0.921865 -5.2519e-06
14:33542588 C A 0.150908 2.0077e-05
14:33550386 T C 0.545736 1.3879e-05
14:33553504 G A 0.091996 -1.8459e-06
14:33553941 G A 0.046557 7.2322e-06
14:33554140 A G 0.296641 3.9880e-06
14:33564266 T C 1.598012 -1.3137e-07
14:33568250 T C 0.076489 1.9370e-05
14:33569590 C A 0.095392 3.4641e-06
14:33571275 T C 0.032071 6.3603e-06
14:33571797 T C 0.437901 -2.0736e-05
14:33574670 G A 0.347173 5.2408e-06
14:33577754 C T 0.050185 -1.5512e-06
14:33578139 T C 0.091459 9.5625e-07
14:33583928 G A 0.633887 -2.2123e-05
14:33584428 C T 0.054843 -8.6160e-06
14:33584752 A G 1.434637 -1.5170e-05
14:33586364 G A 0.678387 1.4135e-06
14:33586625 T C 0.131539 4.9697e-06
14:33588771 G T 0.114669 -1.6555e-05
14:33589201 C A 0.086763 -4.3315e-06
14:33589558 C T 0.304220 1.2028e-05
14:33592437 T C 0.703226 7.9422e-08
14:33595247 A G 0.097796 -2.6137e-05
14:33597135 C T 0.572972 3.2616e-06
14:33600978 C T 0.460248 -6.9964e-06
14:33601193 C A 0.332169 3.6145e-05
14:33603722 T C 0.106608 2.6043e-06
14:33603946 G A 1.956662 1.9740e-05
14:33604467 G A 0.483349 -1.1954e-05
14:33605665 G A 0.062183 -1.1854e-05
14:33609434 T C 0.602744 -1.7829e-05
14:33614549 T C 0.054265 2.4473e-05
14:33616636 G A 0.099207 -2.7254e-05
14:33621115 C T 0.160312 5.9986e-06
14:33621512 T G 0.434355 -1.1218e-05
14:33624103 G A 0.683011 -2.2542e-06
14:33625591 C T 0.077183 -9.9026e-06
14:33627404 C T 1.227968 -1.3605e-05
14:33631893 T C 0.150694 -1.8748e-05
14:33636315 A G 1.838366 2.5280e-05
14:33637065 C T 0.045867 1.4170e-05
14:33652051 G C 0.059867 -9.7284e-06
14:33654922 G A 0.099135 -7.0424e-06
14:33655557 A G 0.099632 1.4412e-06
14:33658549 C T 0.084489 2.2665e-05
14:33661841 T C 0.034036 -1.2902e-05
14:33662102 G A 1.961854 1.2213e-05
14:33665396 C T 0.399398 1.1309e-05
14:33665919 G A 0.044908 4.3657e-06
14:33673712 C A 0.710478 4.1897e-06
14:33683839 A G 0.229468 1.0322e-05
14:33698117 T C 0.049158 -1.6503e-05
14:33698334 G A 0.091197 8.7150e-06
14:33699017 A G 0.274223 -1.2540e-06
14:33705207 G A 0.269436 -1.6158e-05
14:33709003 A G 0.058824 8.3624e-06
14:33711369 T C 0.023928 -1.4955e-05
14:33715332 A G 0.044796 -3.6006e-06
14:33725590 G A 0.059279 -4.8283e-06
14:33726532 T C 0.541075 7.0967e-07
14:33727927 A G 0.048073 -3.9939e-05
14:33729108 G A 0.025495 -7.6189e-06
14:33740086 T C 0.386720 4.5911e-06
14:33742135 G T 0.319332 1.2170e-05
14:33743657 T C 0.131808 3.2030e-05
14:33743849 G A 0.913713 -6.6200e-06
14:33744739 A G 1.524956 2.8860e-05
14:33747674 A G 0.423506 1.2386e-05
14:33752832 G A 0.694349 6.0612e-06
14:33766517 C A 0.023670 -9.1503e-06
14:33778684 T C 0.037459 4.5389e-06
14:33784957 C T 0.108750 2.8207e-05
14:33786641 A G 0.070890 -1.1982e-05
14:33791664 A G 0.375762 1.4076e-05
14:33797206 T C 0.052786 2.5916e-06
14:33803767 C T 0.144826 -1.1921e-05
14:33807653 G A 1.446873 3.6697e-05
14:33808868 T G 0.058433 1.1001e-05
14:33811222 G T 0.044317 1.3040e-05
14:33817553 G A 0.773691 -5.5588e-06
14:33819649 A G 0.246164 1.1373e-05
14:33820153 G T 0.050923 -4.8463e-06
14:33821753 A G 1.152764 3.5245e-07
14:33824451 C A 0.316826 1.4632e-05
14:33826676 A G 0.064930 2.0088e-05
14:33828026 A G 0.028895 -1.2397e-05
14:33829068 G A 1.723118 -8.5618e-06
14:33832140 A G 0.405164 -7.3671e-05
14:33832381 C T 0.104789 -1.5928e-05
14:33832911 G A 0.149562 -2.5323e-05
14:33838909 A G 0.604026 6.6568e-05
14:33842053 T C 0.289689 1.9421e-05
14:33842910 A G 0.051616 2.0665e-05
14:33844684 T C 0.058895 -8.6675e-07
14:33845199 C T 0.055941 -3.8225e-06
14:33846320 T C 1.596686 4.3330e-05
14:33850155 C T 0.454883 5.6301e-06
14:33851414 T C 0.299786 2.2406e-05
14:33851744 T C 0.086617 -3.3608e-05
14:33856249 A G 0.071134 7.1185e-07
14:33856336 C T 0.037048 -2.0823e-05
14:33856533 T G 0.369003 1.5530e-05
14:33857055 G C 1.414717 3.1460e-05
14:33859612 G A 0.871320 3.1019e-07
14:33861413 T C 0.197876 7.9078e-06
14:33862154 T C 0.780096 3.4967e-05
14:33862517 A G 0.155739 -7.4390e-05
14:33864428 A G 0.031085 1.4310e-05
14:33867774 A G 0.121380 -2.0982e-05
14:33877000 G A 0.046918 2.2805e-06
14:33883076 C T 0.375130 5.1191e-05
14:33885682 G A 0.150316 7.0461e-06
14:33887575 G T 0.124202 -2.4594e-05
14:33888667 T C 0.165568 -2.1709e-05
14:33890414 A G 0.156014 -1.7453e-05
14:33898566 T C 0.054384 -8.8985e-06
14:33898972 G A 0.143744 5.0595e-06
14:33899112 T C 0.052514 -7.8887e-06
14:33902503 A G 0.167037 2.1862e-05
14:33907269 A G 0.281614 -3.5517e-05
14:33907458 C T 0.421605 2.5212e-05
14:33907747 G A 0.280060 -3.3661e-05
14:33909795 A G 0.221271 3.3944e-05
14:33911148 G T 0.757049 3.3053e-05
14:33912069 C A 0.536482 1.5271e-05
14:33912835 C A 0.144139 -8.6992e-07
14:33914037 C T 0.287261 1.6716e-05
14:33915181 A G 0.148368 2.4807e-05
14:33915360 G A 0.061768 -7.5014e-06
14:33916758 A G 0.312182 -3.7526e-06
14:33917776 G A 0.025573 1.0684e-05
14:33918000 T C 1.615949 1.3501e-05
14:33924157 A G 1.672104 1.7259e-05
14:33925609 G A 0.096817 -5.2252e-06
14:33926425 C T 1.502854 -6.5021e-06
14:33930078 C T 0.205516 4.2494e-06
14:33930210 A G 0.748318 2.7020e-05
14:33930439 C T 1.533623 -7.0939e-05
14:33931590 A G 0.268821 -6.2232e-06
14:33933329 T C 1.825412 -1.3293e-05
14:33938199 T C 0.082803 3.0247e-05
14:33938896 A G 0.134286 -1.8573e-07
14:33939486 A G 0.030415 5.2609e-06
14:33940069 T C 0.250526 7.1374e-06
14:33940710 T C 0.138138 2.0067e-05
14:33946857 T C 0.052401 4.0841e-05
14:33948609 A G 0.034685 1.3134e-05
14:33950290 G A 0.070149 -2.0621e-07
14:33950855 T C 0.422595 1.4600e-05
14:33955825 T C 0.252212 1.6042e-06
14:33956209 A C 0.027103 -7.3320e-06
14:33956739 G A 0.096558 -2.5140e-05
14:33959696 A G 0.029799 -7.6485e-06
14:33962819 A G 0.040920 -1.5520e-05
14:33963632 A G 0.096385 3.0544e-06
14:33963646 A G 0.052405 4.8071e-06
14:33968109 G T 0.668041 1.6556e-05
14:33968264 A G 0.795759 7.1160e-07
14:33970872 A G 0.143673 -1.7461e-05
14:33972183 C T 0.443694 -2.0487e-05
14:33976987 A G 0.597998 -5.9953e-06
14:33980865 G A 0.751657 -2.7904e-06
14:33984115 G A 0.400499 3.3254e-05
14:33984314 G A 0.030075 7.0002e-06
14:33984422 G A 0.172160 8.4814e-06
14:33985724 C A 1.272139 6.0912e-06
14:33990238 C T 1.149963 2.0287e-05
14:33993518 G A 1.501821 -1.1253e-05
14:33997022 A C 0.066416 -1.7349e-06
14:33998519 G A 0.050025 3.5206e-06
14:33998747 C T 1.954956 1.6909e-06
14:34000861 A G 0.101468 4.2334e-06
14:34002719 C T 0.598355 -1.1073e-05
14:34004080 G A 0.045520 4.3273e-05
14:34004665 A G 0.235332 -2.9058e-05
14:34012925 T C 0.675460 1.4835e-05
14:34015820 G A 0.236043 -1.5610e-05
14:34021028 A G 0.846345 -5.5734e-06
14:34021298 T C 0.027987 1.3976e-05
14:34022352 G T 0.044470 -1.1273e-05
14:34025230 T C 0.069846 -1.1231e-05
14:34026503 G A 1.663713 -5.2736e-07
14:34030869 A G 0.035950 1.1711e-05
14:34035846 G A 0.045833 1.0723e-05
14:34036007 G A 0.472120 2.9900e-06
14:34036241 A G 0.161009 -4.1129e-05
14:34036876 T C 1.675147 1.9914e-05
14:34039640 G A 0.356924 1.4509e-05
14:34039657 C A 0.172922 -3.8595e-05
14:34041115 G T 0.186341 -2.2522e-06
14:34043055 G A 0.677095 -1.2415e-05
14:34046997 G A 0.099118 7.0071e-06
14:34048277 G A 0.866302 8.3292e-06
14:34051690 T C 0.037194 -2.5422e-05
14:34052293 C T 0.194524 -2.3184e-06
14:34052473 T C 0.032621 2.3556e-06
14:34052995 G A 0.080324 4.4767e-06
14:34053267 C T 0.522131 4.5908e-06
14:34053321 A G 0.068217 3.9772e-06
14:34053975 G A 0.815373 -1.9187e-05
14:34056091 G T 0.048203 6.7722e-06
14:34061647 C T 0.516198 7.3492e-07
14:34061928 G A 0.069064 1.4145e-05
14:34063004 T C 0.149191 -1.4610e-05
14:34067429 C T 0.137781 -3.8396e-06
14:34067761 A G 0.033651 -9.2334e-06
14:34068361 T G 0.162994 -1.4730e-06
14:34069045 C A 0.334131 -2.1201e-06
14:34086795 A G 0.032397 -1.3647e-05
14:34087216 A G 0.249442 -8.5653e-06
14:34091233 T C 0.045500 -6.1103e-06
14:34106848 T G 0.113262 1.9651e-05
14:34107853 A G 0.114135 -1.2003e-05
14:34110774 A C 0.205526 -1.0012e-05
14:34115818 C T 1.076758 1.5768e-05
14:34116206 G A 0.122842 1.3177e-05
14:34119371 G A 0.231164 1.8534e-05
14:34121869 T C 1.038234 -4.6572e-06
14:34125312 T C 1.004219 -5.2884e-06
14:34125314 A G 0.868199 -3.4549e-06
14:34126490 A G 0.137224 -3.2257e-06
14:34126835 A G 0.087613 1.2229e-05
14:34127428 C A 0.038591 -1.4449e-05
14:34136476 G A 1.195667 -2.1887e-06
14:34136989 A G 0.151765 -2.1282e-06
14:34138233 T G 1.303023 -2.9128e-06
14:34144403 G A 0.206614 1.2214e-05
14:34147571 G T 0.570521 1.4966e-05
14:34148256 T C 0.174707 -1.4588e-05
14:34150357 G T 0.703586 -2.7281e-05
14:34153059 T C 0.059697 4.5909e-06
14:34155683 G A 0.705399 -2.5798e-05
14:34158215 C T 0.153832 -1.3489e-05
14:34158297 G A 1.338860 1.8369e-06
14:34158683 T C 1.258410 2.9770e-05
14:34159760 G A 0.103586 -6.4512e-06
14:34162510 C T 0.339333 3.2362e-05
14:34162773 G A 0.796374 3.5442e-05
14:34163277 C G 0.636331 -9.0338e-06
14:34165193 T C 0.034185 2.4509e-05
14:34166586 G A 0.298022 1.2120e-06
14:34166707 C T 0.307545 -1.2259e-05
14:34167110 T G 0.065878 5.8078e-06
14:34168932 T C 0.500287 7.6791e-08
14:34173326 C A 0.534853 -3.5749e-06
14:34175791 T C 0.476478 4.6518e-06
14:34182414 G A 0.923110 6.2380e-05
14:34187924 T C 0.085693 -1.4262e-05
14:34190494 A G 0.994489 4.9570e-05
14:34195244 A C 0.389137 -1.9742e-05
14:34195257 T C 0.063396 3.7461e-07
14:34195326 G C 0.614324 -1.9433e-05
14:34195814 G T 0.746213 3.1439e-05
14:34196570 A G 0.053819 1.4031e-05
14:34197424 G A 0.576545 -3.0088e-05
14:34198519 C T 0.677955 -3.7547e-05
14:34198597 A G 0.066392 -6.6369e-06
14:34201689 A G 1.085951 5.6395e-05
14:34201725 G T 0.023833 -5.5757e-06
14:34207733 C A 0.022724 -3.4818e-06
14:34208220 T G 0.047723 4.0135e-06
14:34208633 C T 0.311424 3.8968e-05
14:34210840 G A 0.030122 -7.3208e-07
14:34217145 A C 0.074694 -1.2660e-05
14:34220910 C T 0.080423 1.5833e-06
14:34222024 T C 0.065069 -1.1888e-05
14:34224032 C A 0.478872 3.8299e-05
14:34232711 T C 1.422442 1.4759e-05
14:34232787 G A 0.044269 7.8892e-06
14:34232881 G C 0.072243 1.3322e-05
14:34233894 A G 0.443401 4.8046e-06
14:34235259 G A 0.681450 -2.0037e-05
14:34237791 A G 1.542499 -2.0423e-05
14:34237985 T C 0.027314 1.1497e-05
14:34238829 G T 0.756148 -2.0598e-05
14:34241223 T G 0.168383 3.7480e-05
14:34242623 G A 1.546263 8.2360e-06
14:34244566 G A 0.399772 2.6706e-05
14:34246601 A G 1.046632 -5.4009e-05
14:34247280 G C 0.057386 2.7615e-05
14:34252177 A T 0.042960 -9.4777e-06
14:34257954 A G 0.045955 -4.6354e-06
14:34258239 A G 0.758266 3.5268e-05
14:34262647 A G 0.050124 1.6624e-05
14:34262701 G A 0.112680 -7.1709e-06
14:34269167 C G 0.339639 3.0716e-05
14:34269721 T C 0.335899 2.1238e-05
14:34271414 C T 0.574070 -2.2320e-06
14:34275535 T G 0.047336 1.2730e-05
14:34275677 T C 1.790282 -3.5129e-06
14:34275727 G C 0.209653 1.6318e-05
14:34277178 G A 0.606651 -2.8442e-06
14:34277634 G A 0.359667 9.7544e-06
14:34277687 A G 1.663656 1.8748e-05
14:34278187 C T 0.087542 -1.9187e-05
14:34278781 T G 1.273366 4.1229e-05
14:34281471 A G 0.099809 3.4619e-06
14:34283710 C G 0.042229 -1.2263e-06
14:34283803 T C 0.827670 -9.8618e-06
14:34285755 A G 0.028083 -7.2116e-08
14:34286388 A G 0.157130 -8.0298e-06
14:34289438 A C 0.633458 -7.3173e-06
14:34295074 C A 1.433086 -1.4790e-05
14:34303237 T C 0.261586 -1.1078e-05
14:34306451 C G 1.421561 -4.0925e-05
14:34307720 C T 0.615830 -4.6814e-06
14:34310413 T C 0.252059 5.6791e-06
14:34310833 C T 0.336987 -1.0524e-05
14:34313949 C T 0.084152 -1.3268e-05
14:34314522 T C 0.053415 -7.8393e-06
14:34314634 G A 0.062135 -8.9566e-06
14:34314839 G A 0.096824 2.1807e-05
14:34314886 G A 0.021154 -1.3508e-05
14:34318125 A G 0.027222 -1.9652e-05
14:34318276 A G 0.022024 -1.5366e-05
14:34319139 G C 0.088875 2.2140e-05
14:34325511 G A 0.032390 1.2658e-05
14:34328568 C T 0.036392 -1.0931e-05
14:34331350 C T 0.030452 -1.5669e-05
14:34331485 T C 0.044415 -8.8320e-06
14:34332142 T C 0.058229 -1.5031e-05
14:34337947 C A 0.085941 -1.6667e-05
14:34346798 A C 0.039598 -1.0372e-05
14:34357599 C A 0.117460 -4.1882e-05
14:34365940 C T 0.089446 -9.6536e-06
14:34367270 G A 0.081052 1.1827e-06
14:34369278 G T 0.112330 -2.5325e-05
14:34380132 T A 1.295261 1.4368e-05
14:34382185 T C 0.037524 2.3318e-06
14:34386149 G A 0.063060 -3.2576e-06
14:34386335 G A 0.051677 -1.6424e-05
14:34398253 A G 0.098789 6.8205e-06
14:34398928 T C 1.069305 3.3475e-05
14:34398937 T C 0.357910 -9.3157e-06
14:34401758 A G 1.958029 9.5871e-06
14:34403241 G T 1.940894 1.3222e-05
14:34403574 A G 0.020365 -2.3226e-05
14:34410156 T C 1.184848 -1.2177e-05
14:34410797 C A 0.128394 -1.6543e-06
14:34410892 C T 0.716098 1.6251e-05
14:34416894 G T 0.105466 -2.1165e-05
14:34417917 G A 0.063801 -9.4726e-06
14:34417987 A G 0.036341 -1.1675e-05
14:34420681 G A 0.079539 1.2016e-05
14:34422396 A C 0.444153 -1.2013e-05
14:34426323 G C 1.517548 1.8880e-05
14:34430712 T C 0.740383 1.1135e-05
14:34440611 C T 0.442409 -3.2870e-06
14:34441865 A G 1.672390 -2.0127e-05
14:34443165 G A 1.824355 -3.3818e-05
14:34451956 T C 0.309826 -9.0847e-05
14:34456008 A G 0.621868 -1.3968e-05
14:34457384 T C 1.730707 -7.4915e-06
14:34457396 T C 0.209864 2.6484e-05
14:34459827 G A 0.466092 8.7245e-05
14:34461871 G C 0.679495 -1.1025e-04
14:34462066 C T 0.050936 2.1735e-05
14:34464370 A G 0.093913 -1.2958e-05
14:34465232 C T 0.029660 2.1013e-05
14:34467816 C T 0.233388 2.2486e-05
14:34470154 T C 0.496207 -1.1850e-05
14:34474169 A G 0.031673 1.7129e-06
14:34474704 A G 0.314263 -1.3313e-05
14:34476077 G T 0.047880 -5.6213e-06
14:34484228 T C 0.044993 2.3521e-05
14:34484259 C T 0.593388 3.1677e-05
14:34488232 C T 1.143700 2.7637e-05
14:34489962 C T 0.336127 -7.6050e-06
14:34492734 T G 0.030017 -5.7362e-06
14:34499356 C T 0.420201 -1.9365e-05
14:34504313 T C 0.106476 -9.2073e-06
14:34506408 C T 0.221019 4.9447e-06
14:34506557 C T 0.162855 4.0074e-05
14:34506831 C T 0.037473 1.2372e-05
14:34507353 T C 1.064590 -2.8371e-05
14:34509293 A G 0.495252 -2.2275e-05
14:34511534 C T 0.037775 5.9643e-06
14:34516580 G C 0.282036 -2.5041e-06
14:34520209 C T 0.032077 5.6786e-07
14:34522365 T A 0.267688 1.4751e-05
14:34523423 A C 0.416720 1.4777e-05
14:34526819 C A 1.397698 1.3823e-05
14:34529033 C T 0.099853 1.1068e-05
14:34530592 A T 0.092921 1.1332e-05
14:34531889 T C 0.062944 2.1485e-05
14:34534057 C T 0.251369 7.8733e-06
14:34535266 T C 0.269735 -1.1110e-05
14:34536539 C G 0.644368 -3.4203e-05
14:34537236 A G 0.135422 -7.8050e-06
14:34537313 T C 1.407438 -2.3995e-05
14:34537809 G T 0.310560 1.7376e-05
14:34538309 T C 0.168244 -8.5285e-06
14:34540895 C T 1.542717 -1.0355e-05
14:34543349 A G 0.128027 1.9185e-05
14:34544804 A G 0.050715 -1.3519e-05
14:34547558 T C 0.047343 -4.9825e-06
14:34552042 C T 0.036463 7.9531e-06
14:34555711 A G 0.069435 1.6453e-05
14:34556888 G A 0.577881 -3.4289e-05
14:34562893 C T 0.463896 4.9290e-05
14:34564404 T C 0.335134 1.2706e-06
14:34565738 C T 1.729898 -7.3291e-06
14:34567138 G A 1.798431 6.9098e-06
14:34573556 T C 1.033318 -9.1409e-06
14:34573794 A G 0.098377 -2.8573e-05
14:34574794 C T 0.032829 -6.5023e-06
14:34575028 T C 1.124879 -1.5679e-05
14:34576767 C T 1.505207 3.2590e-05
14:34582779 C T 1.603183 5.4579e-06
14:34589273 A G 0.562086 -3.5896e-05
14:34589518 A G 0.100244 -8.6064e-06
14:34591760 T C 0.055278 -1.2594e-05
14:34591871 A G 0.905325 -6.2567e-06
14:34592326 C A 0.222855 -1.8398e-05
14:34594395 A G 0.481993 -5.8238e-06
14:34594507 T C 0.278214 1.0318e-05
14:34595938 A C 0.419273 -1.8163e-05
14:34596273 G C 1.183441 -1.1252e-05
14:34598886 C T 0.460662 -1.5499e-05
14:34599660 T G 0.062230 1.4000e-06
14:34606014 G A 0.061771 -6.2358e-07
14:34608093 A G 0.273699 -4.0748e-05
14:34608508 A C 0.025016 6.5450e-06
14:34618608 T C 0.087566 1.6901e-05
14:34618856 T C 0.260705 -2.0996e-05
14:34625828 C A 0.708533 -3.5444e-05
14:34626656 C A 0.080260 -1.7392e-05
14:34627202 C T 0.487657 -2.6243e-05
14:34630903 C T 0.343042 -6.8720e-05
14:34632233 A G 1.641666 8.7745e-05
14:34638094 T C 0.828034 6.7574e-06
14:34638971 T C 1.283875 6.0972e-06
14:34641963 C T 0.030439 -8.2262e-06
14:34645430 G A 0.143959 -1.0403e-05
14:34646269 T C 1.363169 4.7388e-06
14:34647943 T C 0.125912 1.9870e-05
14:34654112 G T 0.087107 1.4548e-06
14:34659230 G A 0.550642 -3.0067e-06
14:34660205 C G 0.034348 1.0812e-05
14:34660396 A G 0.044337 -2.0038e-05
14:34665355 T C 1.964020 1.1212e-05
14:34669724 T C 0.028045 -1.0542e-06
14:34671541 T C 1.594201 1.0500e-05
14:34673635 A G 0.034124 4.6023e-06
14:34673982 A G 0.196700 -9.0112e-06
14:34675692 A C 0.038578 8.0963e-06
14:34676577 C T 0.503075 7.0785e-06
14:34678571 T C 0.031312 2.2252e-06
14:34678663 T C 1.752017 -2.9754e-06
14:34679728 C T 0.073140 -2.2026e-05
14:34680351 C T 1.250985 -1.2163e-05
14:34684903 A G 0.068935 3.2197e-06
14:34687173 C T 1.291497 -2.0025e-05
14:34689216 A G 0.271411 1.5611e-05
14:34690850 A G 0.059096 3.1987e-06
14:34691557 A G 0.392676 1.2890e-05
14:34697753 G T 1.851166 1.3449e-06
14:34697832 A C 0.454638 1.7108e-05
14:34701325 A C 1.909436 7.8454e-07
14:34710711 C T 0.410491 5.8717e-06
14:34718173 A G 0.736371 4.5193e-05
14:34720312 C T 0.058161 -5.7020e-06
14:34723099 T C 0.191940 1.9141e-05
14:34723988 A G 0.250669 2.0460e-05
14:34730718 C G 0.326043 1.2562e-05
14:34733898 C T 0.175699 5.2209e-06
14:34736390 G A 0.087889 -7.8828e-06
14:34748605 G A 1.306358 6.2514e-06
14:34755751 T C 0.032621 1.2853e-05
14:34762507 T C 0.040036 1.7630e-05
14:34767100 G A 0.101651 7.2868e-06
14:34771560 C T 0.113574 2.5780e-05
14:34772362 A C 0.045207 -2.9985e-05
14:34772495 G T 0.056036 2.3315e-06
14:34772972 C T 0.179568 3.2198e-06
14:34773287 T C 1.045894 -1.0551e-05
14:34776715 C A 1.442093 -8.5728e-06
14:34778004 C T 0.407884 -5.2203e-06
14:34780658 T C 0.234601 -1.4618e-05
14:34783204 A G 0.760207 -6.4816e-06
14:34787942 C T 0.235781 -1.4106e-05
14:34787987 G A 0.427307 -3.4005e-06
14:34789418 C G 0.047982 1.3074e-05
14:34793839 G A 0.094195 -1.3741e-05
14:34797594 T C 1.932408 1.7408e-06
14:34801599 C G 1.927506 -8.3287e-06
14:34804884 A G 0.032713 -5.5959e-06
14:34806837 A G 0.785658 4.7302e-06
14:34809159 C T 0.061074 -5.7543e-06
14:34810720 C T 0.297726 -1.9305e-06
14:34813775 T C 0.078016 -3.7568e-05
14:34826327 A G 0.528829 -1.1956e-05
14:34830904 A G 0.090469 -2.5014e-05
14:34831951 G T 0.166459 1.3432e-05
14:34832445 G A 1.879245 2.7095e-06
14:34832585 G T 0.052864 2.7372e-06
14:34833694 A G 0.077948 2.0864e-05
14:34835801 T G 1.960674 1.1712e-05
14:34838295 A G 1.572588 1.9267e-05
14:34838383 G C 0.236539 -6.8900e-07
14:34839062 C T 0.058181 -1.7430e-05
14:34844376 C T 0.282967 1.9100e-05
14:34846809 C T 0.212893 -9.7289e-06
14:34847610 A G 1.301442 3.9684e-05
14:34847661 T C 1.231395 2.5745e-05
14:34848942 C G 0.513067 8.7955e-06
14:34856416 C T 0.153832 -7.1078e-05
14:34857088 C A 0.200882 1.9936e-05
14:34873755 A G 0.130485 -6.2120e-06
14:34885778 T C 0.262997 3.7132e-05
14:34890846 C T 0.157748 -6.1388e-05
14:34891068 T C 0.091428 -2.0622e-05
14:34892524 C T 0.061159 2.2978e-05
14:34897939 G A 0.094175 -4.5551e-06
14:34908894 A G 0.224585 -3.2421e-05
14:34909771 A G 0.062829 1.7970e-05
14:34911680 C T 0.088253 1.6806e-05
14:34926596 T C 0.447570 1.3511e-06
14:34930523 T C 0.337949 -2.9870e-05
14:34935645 A G 0.785162 -2.2935e-05
14:34935962 A G 0.313807 -2.7013e-05
14:34937528 A C 0.756926 -1.4003e-06
14:34939742 A T 0.073565 -1.8460e-06
14:34941762 C T 0.071104 -2.8373e-05
14:34952633 G A 0.419875 -3.1837e-06
14:34958589 A G 1.320987 6.5287e-06
14:34958661 A G 0.053959 9.0516e-06
14:34960398 A G 0.754050 1.8996e-05
14:34962461 A G 0.507801 -6.6371e-06
14:34969433 C T 1.407564 1.3429e-05
14:34974379 T C 0.063736 -1.1609e-05
14:34987906 C T 0.027593 6.8514e-06
14:34989034 C T 0.036001 2.6063e-05
14:34991625 A G 0.787361 3.6025e-05
14:34993982 C G 0.050797 4.7313e-05
14:35001762 T G 0.306134 -6.8936e-06
14:35006915 C T 0.062339 1.1915e-07
14:35009633 G T 0.844220 -1.7802e-05
14:35023193 G A 0.033920 2.7037e-05
14:35063261 C T 0.126412 3.8036e-05
14:35063316 A G 0.169672 -1.3557e-05
14:35087218 A C 1.254436 -8.2388e-06
14:35091019 C T 0.300748 -7.4055e-06
14:35092018 T C 0.840599 -1.4146e-05
14:35093244 C T 0.057508 -1.7639e-06
14:35099986 A G 1.262606 -4.1741e-06
14:35100835 T C 0.048699 8.3066e-06
14:35101898 G C 0.066473 1.7944e-06
14:35103863 A G 0.055441 2.9467e-05
14:35110512 T C 1.125317 -4.2896e-06
14:35116289 A G 0.259121 -2.3336e-06
14:35120180 A G 0.118484 -6.7391e-06
14:35124426 T C 0.129095 6.5533e-07
14:35124467 T C 0.366368 5.9901e-06
14:35129558 G A 0.053316 7.4137e-07
14:35130209 T C 0.215698 1.6208e-05
14:35132687 G T 0.698922 -9.9338e-06
14:35139682 T G 1.099788 7.9587e-06
14:35139957 A G 0.066977 3.1648e-06
14:35150948 G A 0.080960 1.0937e-05
14:35152084 G A 0.334189 -3.0392e-05
14:35157751 A G 0.036898 3.9755e-06
14:35158184 C T 0.183638 1.1188e-05
14:35160401 C G 0.127942 -1.8716e-05
14:35160471 C A 1.100016 6.2509e-05
14:35173624 C T 1.581832 3.5791e-05
14:35177251 T G 1.277585 3.4751e-05
14:35179381 A G 0.022469 9.3042e-06
14:35181786 C T 0.303927 -1.3634e-06
14:35184541 C T 1.178137 1.4455e-05
14:35185345 G A 0.302282 -1.8966e-06
14:35186880 G A 0.102593 2.1031e-05
14:35187089 G A 0.048162 -2.8643e-05
14:35191538 G A 0.502171 -1.0444e-05
14:35194286 A G 0.591392 -1.2746e-05
14:35194682 A G 0.164021 -6.5296e-06
14:35205248 G T 0.352330 -6.8460e-06
14:35231108 T A 0.205448 -1.9430e-08
14:35234582 T C 0.051871 -2.8223e-06
14:35242828 A G 1.014969 -6.2549e-06
14:35247567 G A 0.030979 -1.5746e-05
14:35259151 A G 0.203292 -9.5443e-05
14:35263983 C T 0.187507 -6.7102e-06
14:35266904 T C 0.959076 2.9537e-05
14:35290480 G A 1.220230 -2.5026e-06
14:35293185 T C 1.916205 3.6046e-05
14:35322561 A C 0.353959 3.6096e-05
14:35336880 T C 0.066572 -3.5923e-05
14:35347020 A G 1.301364 5.1855e-05
14:35350318 A C 0.524450 4.4570e-05
14:35350579 G A 1.303927 3.8910e-05
14:35353218 C T 1.564507 3.3153e-07
14:35353543 T C 0.050134 5.1172e-06
14:35367889 A G 0.414292 -1.3054e-05
14:35374484 T G 0.476761 3.1781e-05
14:35389930 A G 0.024554 6.9566e-07
14:35396645 G A 0.064729 -8.4573e-06
14:35425012 G T 0.532677 5.1843e-05
14:35425457 T G 0.032856 -1.2299e-05
14:35435525 A G 0.357291 -1.3326e-05
14:35439569 T C 0.433280 -1.7576e-05
14:35442205 C T 0.887748 2.9432e-05
14:35443162 A G 0.094566 2.5045e-05
14:35452257 C T 1.132797 3.1919e-05
14:35466584 G T 0.577467 2.7406e-06
14:35467199 A G 0.041940 -2.8307e-05
14:35468886 G C 0.024098 1.0552e-05
14:35470754 C T 0.089296 2.4337e-06
14:35472513 C T 0.023316 -3.1700e-06
14:35478921 T G 0.738890 1.3888e-05
14:35483957 T C 0.020562 -1.4251e-05
14:35485748 A G 1.698966 5.4231e-06
14:35490446 T C 0.066875 2.0494e-05
14:35512335 G A 0.303472 -8.0675e-06
14:35515096 T C 0.376666 1.7036e-05
14:35517610 C G 1.696154 3.0180e-06
14:35523487 T C 0.137458 6.8209e-06
14:35530618 G T 0.305743 8.4154e-06
14:35547063 G A 0.024924 -2.2855e-05
14:35549073 C T 0.056015 1.8666e-05
14:35554376 C A 0.597519 4.3740e-06
14:35575513 T C 0.131328 -3.6135e-06
14:35580504 A G 0.226557 -2.1319e-06
14:35597149 T C 0.688121 1.2141e-05
14:35604892 C A 0.329609 1.7725e-05
14:35630388 G A 0.844910 7.3432e-05
14:35636369 C T 0.320896 -2.3836e-05
14:35636611 C A 1.166782 3.2310e-05
14:35651090 G A 0.055461 -1.6447e-05
14:35661293 G A 1.816988 1.2499e-05
14:35662319 T C 0.146240 2.2200e-05
14:35675427 G A 0.043569 -4.5623e-06
14:35682172 C T 0.502273 4.7578e-05
14:35700562 T C 1.619992 3.1540e-05
14:35704667 T C 0.331027 1.6378e-05
14:35711971 T G 0.067095 -8.6071e-06
14:35718076 G A 0.195592 1.8410e-06
14:35725094 C T 0.050997 -2.5396e-05
14:35735967 G A 0.333934 -3.2000e-05
14:35736273 T C 0.031336 -1.3815e-05
14:35757792 G A 0.075235 1.8157e-05
14:35759510 G A 0.054822 -2.0631e-05
14:35779739 G T 0.072379 2.0399e-05
14:35801114 C A 0.041117 -2.9135e-05
14:35801346 A G 0.049277 2.8975e-06
14:35801851 T C 0.077363 2.0644e-05
14:35809244 C T 1.520251 2.7092e-05
14:35813502 A G 0.192746 -2.2245e-06
14:35813556 T C 0.067622 -7.1479e-06
14:35821950 C T 0.824658 4.9238e-05
14:35825436 C A 0.224018 2.6226e-06
14:35831811 C T 0.592796 -4.2528e-06
14:35832666 G T 1.126208 -1.1012e-05
14:35834558 T C 0.362652 1.2519e-05
14:35836159 A G 0.296985 6.8001e-07
14:35837825 A C 0.094464 -1.6011e-06
14:35841193 G A 1.960157 7.5762e-06
14:35841404 T G 0.025308 -3.4647e-06
14:35847819 C T 0.222148 -4.2337e-07
14:35848513 G A 0.746747 2.5500e-05
14:35850184 A G 0.048267 -1.7852e-05
14:35857405 G A 0.386570 2.7302e-06
14:35857714 A C 0.262657 1.6600e-05
14:35858656 T C 0.072780 -3.0502e-05
14:35860660 T C 0.090177 1.1144e-05
14:35861565 G A 1.668409 1.0187e-05
14:35862956 T C 0.059912 1.4950e-06
14:35863074 T C 0.733668 1.5975e-05
14:35863871 T C 0.132749 1.8786e-05
14:35866802 T G 0.045411 -8.4267e-07
14:35867430 A G 0.044677 -7.7360e-06
14:35871217 A G 0.721527 -1.5317e-05
14:35872765 A G 0.106108 -1.5220e-05
14:35872792 G A 1.505322 -5.9295e-06
14:35872926 A G 0.471885 9.1739e-06
14:35873770 A G 0.583369 -1.9598e-06
14:35874854 C T 0.592674 -7.7586e-06
14:35875407 A T 0.047764 1.5221e-06
14:35877721 C T 0.427239 -1.6344e-05
14:35883678 C T 0.163059 -1.3372e-05
14:35885286 C T 1.288098 -1.1249e-05
14:35885785 T C 0.738248 -3.1677e-06
14:35888987 G A 0.992058 -8.4274e-06
14:35888993 A G 0.062825 2.8661e-06
14:35896228 C T 0.324935 -1.2029e-05
14:35903866 G A 0.598012 -8.1369e-06
14:35905281 T C 0.025332 -7.7788e-06
14:35908656 A G 0.518000 -1.6585e-05
14:35911045 A G 0.325312 9.6550e-06
14:35915944 T C 0.373851 1.2172e-05
14:35916197 A G 0.063322 -9.5663e-07
14:35918814 G T 0.050317 -2.2368e-05
14:35925523 G A 0.408210 -2.7204e-06
14:35926076 G T 0.202789 1.6328e-05
14:35930295 T G 0.111718 -2.0322e-05
14:35936786 T C 0.566448 1.2678e-07
14:35942242 G T 0.025533 -7.6534e-06
14:35945684 G A 0.072777 2.0352e-05
14:35947295 A G 0.804415 -8.0221e-06
14:35948532 C T 0.508141 -2.0841e-06
14:35950863 A G 0.122292 -2.4424e-05
14:35974803 A C 0.038639 1.1217e-06
14:35975341 G A 0.824205 -6.1343e-07
14:35979532 T C 0.060976 4.2161e-06
14:35983503 T C 0.295802 -4.7371e-06
14:35992878 T C 0.290311 1.6428e-05
14:36030155 A G 0.112850 3.7119e-05
14:36034126 C T 0.020355 -4.6492e-06
14:36035306 G T 0.099826 -1.3410e-05
14:36092934 T C 0.342366 -1.5740e-05
14:36099366 T C 0.175638 7.1042e-05
14:36103679 C G 0.041763 -3.4461e-05
14:36119671 C T 0.041022 -1.1100e-05
14:36134730 C T 0.080385 -1.6822e-05
14:36140550 T C 0.073528 -9.6259e-06
14:36141615 T C 0.041393 -1.3521e-06
14:36163635 A G 0.060653 2.1749e-05
14:36180534 T C 0.047737 -8.9098e-06
14:36181828 T C 0.240204 -7.9399e-06
14:36184388 A C 0.098724 -1.2934e-05
14:36185921 A C 0.041253 -5.0476e-07
14:36190177 G A 0.083204 1.7465e-05
14:36197089 G A 0.043358 -1.5257e-05
14:36210844 T C 0.051599 -1.4134e-05
14:36220313 G A 0.033063 -1.4503e-05
14:36232826 T G 0.302486 3.2641e-06
14:36236282 G A 0.024122 -1.2172e-05
14:36247283 A G 0.041896 6.7809e-06
14:36254076 A G 1.895248 5.8419e-06
14:36254670 T C 0.082585 1.4712e-05
14:36279543 A G 0.113387 3.9555e-05
14:36320639 A G 0.311900 -8.8899e-06
14:36324332 C A 0.026597 -6.9986e-06
14:36346552 T C 0.047621 -1.1605e-05
14:36347291 T G 0.059701 -1.9928e-05
14:36352323 G A 0.120412 1.0679e-05
14:36367330 C T 0.033886 -7.5085e-06
14:36371632 A G 0.186327 1.1993e-05
14:36372573 G A 1.938130 1.5484e-05
14:36387684 G A 1.653745 -1.2666e-06
14:36397680 T C 0.123584 -5.4276e-06
14:36398888 A G 1.446679 2.0266e-06
14:36400741 G A 0.114285 2.6282e-06
14:36409827 A G 0.223215 5.9990e-06
14:36420032 A G 0.186021 3.1661e-06
14:36420953 T C 0.033376 3.1773e-07
14:36422275 G A 0.116029 4.3684e-06
14:36424147 A G 0.045724 2.9004e-06
14:36425999 G A 1.969487 4.2877e-06
14:36427230 A G 0.159506 3.0956e-06
14:36429783 C A 0.057440 8.5372e-06
14:36430463 C T 0.256829 2.5668e-06
14:36432323 A G 0.040441 1.4124e-05
14:36438473 C A 0.443714 8.4187e-06
14:36442110 A G 0.534578 -1.0722e-05
14:36444053 T C 0.109797 -4.9641e-06
14:36449424 C T 0.351368 1.3184e-05
14:36454651 T G 0.253970 1.1163e-05
14:36456085 C T 0.057624 1.5268e-05
14:36456323 T C 0.034131 8.6439e-06
14:36458373 G A 0.184896 -7.2440e-06
14:36462769 A G 0.024910 -1.4089e-05
14:36463090 C G 0.076897 -1.3327e-05
14:36465641 G A 0.166870 -1.5259e-05
14:36471214 G A 1.900168 -2.9690e-06
14:36471544 C G 0.698405 2.3480e-05
14:36485635 C G 0.093903 -2.0742e-05
14:36487078 G A 0.653816 -7.3884e-07
14:36487408 C T 0.119351 -4.5623e-06
14:36487665 C T 0.119024 -1.9374e-05
14:36488753 C T 0.832943 -7.4728e-06
14:36498512 G A 0.043028 -2.2999e-05
14:36502543 G A 0.073837 1.9769e-06
14:36514190 C G 0.122482 -4.1063e-05
14:36519852 C T 0.889326 4.7493e-06
14:36522802 T C 0.032944 1.1954e-05
14:36523990 G A 0.027562 -1.4145e-05
14:36524437 G A 0.030133 1.8634e-06
14:36534464 A G 0.037803 2.2012e-05
14:36534649 T C 0.044742 -1.3197e-05
14:36535851 A G 1.940921 -3.2323e-06
14:36537424 C T 0.138788 1.3556e-05
14:36563799 A C 0.081810 -4.1758e-06
14:36564374 A C 0.167948 -2.4526e-05
14:36566919 A G 0.054523 -2.0862e-05
14:36568222 A C 0.055332 -8.1749e-06
14:36573959 T C 0.044204 -1.0800e-05
14:36575919 C T 0.066640 -7.9720e-06
14:36579248 C A 0.266155 2.7143e-05
14:36582940 A G 1.420976 -3.4182e-05
14:36583310 A G 0.025941 -1.4273e-05
14:36586496 T A 0.052452 -1.6491e-05
14:36587887 C A 0.024448 9.2449e-07
14:36603728 G A 1.379400 -4.0661e-05
14:36603838 T C 0.163195 -2.2734e-06
14:36624902 C T 1.367215 -2.2071e-05
14:36634225 T G 1.406099 -2.0618e-05
14:36649246 T C 1.178124 -1.2448e-05
14:36653021 T C 1.598161 -1.4093e-05
14:36660440 G A 0.046584 1.8623e-06
14:36662854 G T 0.065943 4.7053e-06
14:36664062 T G 0.060806 -1.4767e-05
14:36664270 A G 0.036565 -7.1258e-06
14:36668704 C G 0.124168 -2.8733e-06
14:36670115 G A 0.061193 -7.5794e-06
14:36674527 T C 1.627587 -9.3068e-06
14:36676866 G A 0.046452 1.6377e-07
14:36681619 C T 0.093964 -2.7820e-05
14:36682200 G C 0.082126 -1.1157e-05
14:36683409 A G 0.048247 4.9527e-06
14:36683920 G A 0.171640 2.4725e-06
14:36684779 G A 0.060051 6.3329e-06
14:36684958 T C 0.022099 3.6503e-07
14:36685635 T C 0.236046 -4.7112e-05
14:36687926 C T 0.037140 1.7495e-05
14:36687974 C A 0.644610 -2.5200e-06
14:36697519 C T 0.093308 -8.5740e-06
14:36711129 A G 0.040101 1.3160e-05
14:36712785 C T 0.075323 -7.0944e-06
14:36714009 C T 0.120779 1.1564e-05
14:36719782 T C 1.197074 -1.3643e-06
14:36721730 C A 0.039890 -1.0684e-05
14:36722498 T C 1.153148 -4.4063e-06
14:36722507 A G 0.039530 -4.0718e-07
14:36724415 C A 0.041151 -3.0972e-06
14:36724607 C T 0.867536 1.2135e-05
14:36729864 C T 0.089990 -2.1907e-05
14:36731108 C T 0.022748 9.7235e-06
14:36732149 G A 1.569586 6.4177e-05
14:36733852 T G 0.104048 1.8614e-06
14:36738361 T C 0.078465 -2.0474e-05
14:36758468 A G 0.075221 -1.2905e-05
14:36761065 C A 1.899440 -2.9005e-06
14:36765507 A G 0.036398 -1.2656e-06
14:36766832 C T 0.087382 2.5560e-06
14:36767945 C T 0.031431 -1.5540e-05
14:36770451 G A 0.025961 -8.5420e-06
14:36780416 A C 0.253923 -1.6927e-05
14:36783118 T C 0.037395 1.6438e-07
14:36789021 C T 0.023149 -2.5322e-05
14:36789729 G T 1.901949 -1.7602e-06
14:36789775 T A 1.899603 -1.8397e-06
14:36791410 G A 0.609602 5.1533e-06
14:36793365 C T 0.066429 -1.8987e-06
14:36806433 T G 1.048451 2.0230e-05
14:36810703 G C 0.024149 1.5843e-05
14:36832139 C G 0.075286 -1.3345e-05
14:36832215 A G 1.039061 2.2356e-05
14:36840063 G T 0.067796 2.0755e-05
14:36840162 A G 0.076625 -1.2324e-05
14:36848098 A C 0.069924 5.7758e-06
14:36860815 A G 0.047166 -2.1698e-06
14:36868831 G A 0.842785 -1.8623e-05
14:36870342 T G 0.026791 -8.8316e-06
14:36872084 G A 0.032754 2.3706e-05
14:36874986 G A 0.045884 4.1816e-06
14:36875912 A C 0.315245 -6.6918e-06
14:36886845 T C 0.253477 -7.2579e-07
14:36887168 A C 0.081446 -8.9662e-06
14:36887280 C T 0.561035 2.6202e-05
14:36888334 C T 0.602574 -3.5562e-05
14:36897503 T C 0.627838 6.0458e-06
14:36897836 G A 0.812496 -2.0685e-06
14:36900126 G A 0.056627 7.6492e-06
14:36924063 G A 0.036123 2.1030e-05
14:36924547 C A 0.044963 -1.3448e-06
14:36929876 G A 0.499611 -7.6961e-06
14:36936403 C T 0.131951 7.4195e-06
14:36941156 C T 0.098112 8.9740e-06
14:36946282 T C 0.068721 1.8842e-05
14:36947065 A G 0.035987 -3.8240e-06
14:36951248 A G 0.505907 -2.5168e-05
14:36961169 C A 0.147335 2.0528e-05
14:36965083 G A 1.919397 -2.1963e-05
14:36967653 A C 0.031516 3.2824e-06
14:36969462 A C 0.525157 -7.0399e-05
14:36979091 A G 0.185637 -4.0749e-05
14:36979626 T G 0.097558 4.6757e-07
14:36984511 T C 0.722455 6.7428e-05
14:36991098 G C 0.084662 -5.0779e-07
14:36998898 G A 0.499818 1.2132e-05
14:37000049 G A 0.186076 -5.3947e-06
14:37000896 G A 0.094750 -1.7264e-05
14:37015887 C A 1.211058 -2.8561e-05
14:37018022 T G 0.137955 -1.5266e-05
14:37018050 G T 0.028334 9.0648e-07
14:37022816 G A 1.747760 -1.6124e-05
14:37024417 T C 0.029279 -5.3911e-06
14:37024488 G A 0.821938 -1.5119e-05
14:37039630 A G 0.695729 1.7132e-05
14:37050642 G C 0.027964 5.0858e-06
14:37059525 G A 1.189455 -6.6139e-06
14:37059846 A G 0.058137 1.6250e-05
14:37061187 G T 0.021035 -2.9080e-06
14:37066751 T C 0.889152 -1.3436e-05
14:37067288 T G 0.037905 -1.8639e-05
14:37069192 T C 0.168407 3.8289e-06
14:37069682 A G 0.046921 2.9295e-06
14:37074056 C T 0.067881 3.4578e-06
14:37078409 G A 0.139355 -1.1934e-05
14:37086422 T C 1.248891 9.1723e-06
14:37087658 A C 0.064784 1.8939e-06
14:37104797 A C 1.092489 2.6742e-06
14:37116281 C T 0.426127 -2.1324e-05
14:37119760 G A 1.255813 -9.0120e-06
14:37123793 A G 0.030493 -1.5850e-05
14:37129874 G A 0.747903 1.1956e-05
14:37137046 C T 0.132209 3.6163e-06
14:37140180 A C 0.101056 1.2816e-05
14:37142554 A G 0.273509 -1.7996e-05
14:37142627 T C 0.023313 -3.3209e-05
14:37143145 G A 0.213305 -1.0908e-05
14:37143742 T G 0.113714 -9.7058e-06
14:37145916 T C 0.043963 7.3433e-07
14:37146086 C T 0.223732 -7.5700e-06
14:37146211 C G 0.200868 -3.7612e-05
14:37148962 C T 0.986428 -1.3946e-05
14:37151905 T C 0.067986 5.0072e-06
14:37152350 C T 0.829241 -2.0863e-05
14:37153862 G C 0.079430 1.7699e-05
14:37157010 C T 0.587996 7.5251e-06
14:37157245 A C 0.033308 -1.9030e-05
14:37160114 T C 0.154539 2.2756e-05
14:37171951 C T 0.133763 -3.2893e-06
14:37172516 G A 0.117460 2.2323e-07
14:37173458 A G 1.882992 -1.5336e-05
14:37176342 T C 0.995665 2.2346e-05
14:37178569 G T 1.066949 2.4484e-05
14:37178908 T C 0.109314 1.1682e-05
14:37180685 C T 0.108560 -7.0251e-06
14:37187059 C T 0.546297 -1.9466e-05
14:37188932 C T 0.465422 8.5928e-07
14:37189871 T C 0.052799 -1.6260e-05
14:37190298 T C 0.084679 9.2382e-06
14:37190613 G T 1.008017 -1.6235e-05
14:37197706 A G 0.049393 -8.5560e-06
14:37200750 C T 0.078318 2.7516e-06
14:37200920 C T 0.074252 -2.0674e-05
14:37202985 A C 0.137377 -1.2651e-05
14:37203237 G T 0.063767 -1.7523e-05
14:37206166 C T 0.225255 -2.5214e-05
14:37207785 G A 0.467863 9.6292e-05
14:37209574 C G 0.049770 -7.5190e-07
14:37210151 T C 1.011039 -1.0741e-05
14:37219269 G A 0.842656 -3.0488e-05
14:37226055 C T 0.611054 -1.7666e-05
14:37229479 A G 0.070978 -2.5898e-05
14:37232243 C G 0.381232 -1.8003e-05
14:37241250 C T 0.296339 2.4849e-05
14:37243034 C T 0.047920 -2.5180e-05
14:37243138 T G 0.380246 -1.6824e-05
14:37247672 T G 1.108305 3.8912e-05
14:37251537 C T 0.727742 8.0356e-05
14:37256116 A G 0.429867 3.6549e-05
14:37266810 C T 0.380678 -1.7159e-05
14:37270768 A G 0.026729 -1.6155e-05
14:37273601 A C 0.162967 -9.9248e-06
14:37276962 G T 0.058780 6.6049e-06
14:37280489 A G 1.341808 -1.7423e-05
14:37286729 T G 1.520856 -2.1327e-05
14:37293146 G A 0.271279 1.6095e-05
14:37293168 C T 0.568070 3.3977e-05
14:37296231 T C 0.083789 -8.1564e-07
14:37297702 A G 0.029959 -1.5071e-05
14:37300028 A C 1.890689 -2.1739e-05
14:37310353 A C 1.476723 -4.1295e-06
14:37310551 T C 0.122523 -9.3101e-06
14:37310934 T C 1.322487 3.9405e-06
14:37310951 T C 0.059742 1.4530e-05
14:37311516 G T 0.031996 -1.4692e-06
14:37311723 T C 0.557499 -7.1083e-06
14:37319744 C T 1.092849 8.2435e-06
14:37323254 C A 0.078947 -1.5564e-05
14:37324893 A C 0.057882 -3.1575e-05
14:37325761 T C 0.544529 -2.2565e-05
14:37327512 A C 0.132406 2.1984e-06
14:37327850 C T 0.977116 1.6201e-05
14:37330989 C T 0.370825 7.2518e-06
14:37332552 A G 0.045439 2.8016e-05
14:37335713 G C 0.023860 -1.2457e-05
14:37337889 T C 0.797309 1.7217e-05
14:37338593 G A 1.046564 -3.2905e-06
14:37342413 G A 1.893518 3.2688e-05
14:37346425 T C 1.025808 -5.0743e-06
14:37346807 G A 1.843605 1.8078e-05
14:37350651 T C 1.144404 6.0527e-06
14:37351960 T C 0.145852 1.2024e-05
14:37354182 T C 1.735239 -2.0318e-05
14:37355006 A G 0.242802 -1.2519e-06
14:37377808 G T 0.031180 -6.2382e-06
14:37379274 G C 0.123747 -3.2720e-06
14:37385108 A C 0.061493 2.1164e-05
14:37385687 T C 1.427089 -2.3914e-05
14:37387775 C A 0.157813 -3.3903e-05
14:37389739 C T 0.070305 -9.7799e-07
14:37405908 T G 1.239127 -3.9655e-05
14:37414281 T C 0.043113 7.8034e-06
14:37414545 G A 1.386750 -3.7382e-05
14:37415923 G A 0.074538 -1.1592e-05
14:37423566 T C 0.515117 -1.6601e-05
14:37427767 G A 0.039996 -2.1350e-06
14:37428206 C T 0.033832 -2.6992e-05
14:37429733 T G 0.797099 1.1415e-05
14:37431901 G T 0.072083 2.2577e-05
14:37432392 T C 0.694948 -2.5700e-05
14:37434262 G T 0.270745 -1.7978e-05
14:37434384 C T 0.048590 -9.7405e-06
14:37437528 A C 0.226534 -2.1622e-05
14:37445440 T C 0.660385 -8.7219e-06
14:37446205 C T 0.101206 2.3784e-05
14:37446855 T C 0.425722 2.5559e-05
14:37446906 T C 0.208739 -4.8624e-06
14:37448052 C T 0.403321 4.3275e-06
14:37448950 T C 0.057766 2.4852e-05
14:37455764 A C 0.040573 1.6633e-05
14:37460312 C T 0.151340 8.1993e-07
14:37462847 T C 0.565802 2.0735e-06
14:37480900 C T 0.063974 -4.8921e-06
14:37481091 C T 0.193032 7.6810e-06
14:37486002 G A 0.660531 2.6399e-06
14:37490517 C A 0.038554 1.5755e-06
14:37493518 C T 0.025747 4.5849e-07
14:37499712 C T 0.250492 -4.5959e-06
14:37521522 T G 0.660086 -6.9686e-06
14:37522693 C T 0.064726 9.3411e-06
14:37527616 G A 0.037510 -3.1557e-05
14:37528421 T C 0.198267 -1.1535e-05
14:37529573 T C 0.041437 -7.6588e-06
14:37532789 G T 0.049930 9.1048e-06
14:37539922 C A 0.075156 -6.5577e-06
14:37540465 C T 0.072233 1.0389e-05
14:37541668 A G 0.074225 1.6075e-05
14:37550822 G A 0.038326 1.5388e-06
14:37553608 C T 0.410828 5.8459e-06
14:37556357 C T 1.874523 -1.2367e-06
14:37562845 A G 0.024020 -4.5720e-06
14:37576989 T C 0.535336 -1.2398e-05
14:37579711 G C 0.163127 -1.0358e-05
14:37583758 T C 0.042824 -9.3329e-06
14:37601679 C T 0.031877 1.2332e-05
14:37603588 C T 0.083863 1.3611e-05
14:37612010 T C 0.121649 2.6953e-06
14:37620170 C T 0.251155 2.2477e-05
14:37623501 T C 0.663683 -1.3018e-05
14:37641765 T G 0.023292 1.0398e-05
14:37643627 G C 0.032791 -4.6972e-06
14:37671231 C A 0.059561 -1.2599e-05
14:37673336 G A 0.317139 -1.2088e-05
14:37677338 G A 0.134347 8.7986e-06
14:37679205 T C 0.028134 1.4718e-06
14:37696779 G A 0.066490 3.0188e-07
14:37700656 G A 0.034019 1.6379e-05
14:37701510 A G 0.099625 -6.5613e-06
14:37705483 T G 0.655200 -2.7180e-06
14:37714662 T C 0.531736 -2.0132e-06
14:37717598 T G 0.029844 -6.5372e-07
14:37723494 A G 0.639204 -1.6195e-06
14:37756150 G A 0.037575 -8.9691e-06
14:37762067 G A 0.067384 -3.1084e-05
14:37778747 T C 0.175880 -1.3409e-06
14:37782273 G T 1.328770 3.0553e-06
14:37783093 G A 1.971941 -3.9135e-06
14:37786924 G A 0.027651 7.1691e-07
14:37819840 T G 0.052463 1.0085e-05
14:37842077 G C 0.052480 -2.7185e-05
14:37848069 C A 1.331122 1.2304e-06
14:37858832 C A 0.511853 2.9587e-06
14:37867759 G A 0.032648 2.3256e-05
14:37880275 G A 0.053217 1.2347e-05
14:37886374 T C 0.049784 2.7498e-06
14:37886597 A G 0.050185 -2.8169e-06
14:37923454 A G 0.573672 -1.8709e-06
14:37941257 T C 0.038894 -5.6843e-05
14:37942390 T C 0.043878 1.3347e-06
14:37968371 G A 0.073470 1.5976e-05
14:37977655 A G 0.294258 -1.1804e-05
14:37988556 C T 0.041930 1.3844e-05
14:37989431 A G 0.050508 -1.5288e-05
14:38013787 A G 0.088572 9.1839e-06
14:38026912 T C 1.178603 1.3680e-05
14:38042438 T C 0.185722 2.4160e-05
14:38045304 G A 1.964033 1.4252e-05
14:38055445 T C 1.366538 6.5399e-06
14:38057515 A G 0.182672 2.3541e-05
14:38058064 C T 0.029374 -5.7348e-06
14:38060646 T C 0.174265 2.1612e-07
14:38061547 C G 0.043433 -5.8693e-06
14:38065813 G T 1.191077 5.0660e-06
14:38066575 G A 0.054581 9.5115e-06
14:38069192 T C 0.038653 -1.2492e-05
14:38081422 T C 0.045673 3.3349e-05
14:38088472 C T 0.108478 3.9177e-06
14:38116255 T C 0.494205 -3.8854e-05
14:38124413 G A 0.047125 1.8504e-05
14:38125029 G A 0.028327 1.0734e-05
14:38139214 A G 1.119055 -1.5016e-05
14:38146748 A G 1.215712 4.7807e-05
14:38147708 G A 0.223260 3.7017e-05
14:38150253 A G 0.176118 -1.5005e-05
14:38165143 T G 0.187551 -5.3933e-05
14:38180294 G A 0.044844 -2.9528e-05
14:38181929 T C 0.050936 2.0988e-05
14:38198000 G A 0.045218 -9.0870e-06
14:38199334 G A 0.514441 -2.3436e-05
14:38199627 A G 0.928944 2.2429e-06
14:38203837 T C 0.051008 4.7565e-06
14:38205231 A G 0.137417 -6.4758e-06
14:38210202 C T 1.389324 1.2969e-05
14:38218343 G A 0.328249 -2.1740e-05
14:38221639 G T 0.094818 5.1199e-06
14:38221992 G A 0.984218 1.7703e-05
14:38222746 T C 0.423587 2.7892e-06
14:38232760 A G 0.080909 -6.5647e-07
14:38243295 G T 1.907940 -1.9502e-05
14:38248058 G A 1.353772 5.9841e-06
14:38248103 T C 0.039390 -2.5880e-06
14:38256143 T C 1.568311 -5.9732e-06
14:38258285 T C 0.320814 -9.4104e-06
14:38261632 T C 0.054047 1.3813e-05
14:38262762 G A 0.937508 -1.4844e-05
14:38263095 T A 0.035001 -3.8310e-06
14:38263777 T C 0.036174 1.2891e-05
14:38266074 T C 0.933635 -1.4889e-05
14:38271650 G A 0.648870 1.9502e-05
14:38273954 A G 0.097405 1.3520e-05
14:38274693 C G 0.187738 2.6506e-05
14:38279008 T C 0.728463 3.2614e-05
14:38280370 G A 0.540820 1.3857e-05
14:38281269 G A 0.055077 1.1139e-05
14:38285615 A C 0.055774 -1.6053e-05
14:38286198 G A 1.303716 1.3017e-06
14:38289012 A G 0.738513 2.3035e-06
14:38299272 G T 1.885273 1.3079e-05
14:38310038 G A 1.893028 1.4633e-05
14:38313179 T C 1.832120 2.4901e-05
14:38313987 A C 0.063199 -1.2118e-05
14:38316760 G T 0.275600 2.2174e-05
14:38323854 G A 0.105143 -9.7339e-06
14:38325442 A G 0.076948 -2.5927e-05
14:38326888 G A 0.035266 1.7671e-06
14:38339196 G T 0.047805 9.1676e-06
14:38358430 A G 0.118300 9.4542e-06
14:38358789 A G 0.089269 -4.6456e-06
14:38368168 C T 0.046472 7.9909e-06
14:38375371 T C 0.093791 5.1422e-06
14:38393476 A G 0.024554 1.1222e-05
14:38394009 A C 0.795538 -1.7370e-05
14:38414977 T C 0.234489 5.5805e-06
14:38428172 G A 1.243706 1.4226e-05
14:38443309 A G 0.080083 7.0776e-06
14:38455293 G T 1.192586 1.9631e-05
14:38469584 G C 0.234921 1.5310e-05
14:38474744 G T 0.040183 1.7183e-05
14:38476390 A C 0.094117 -4.4856e-05
14:38481516 A G 0.781143 -2.1324e-05
14:38487844 T C 0.700986 -6.0429e-06
14:38491547 C A 0.166561 -1.4727e-05
14:38502279 T C 0.340186 1.2586e-06
14:38505195 G A 1.429748 -1.4493e-05
14:38506772 C T 0.043548 8.6489e-06
14:38508633 T G 0.108553 7.4105e-06
14:38514524 A G 0.165017 -5.0796e-06
14:38516683 A G 0.038534 -9.2937e-06
14:38533095 C T 1.964883 1.0705e-05
14:38551981 G A 1.109580 -1.5014e-05
14:38555227 C T 0.502881 -9.2193e-06
14:38562499 A C 0.773728 -4.3430e-06
14:38577801 G T 0.387111 -1.1534e-05
14:38581915 G A 1.249448 -7.7624e-06
14:38585056 A G 0.062655 -1.1093e-05
14:38586759 T G 0.748906 -8.8677e-07
14:38591046 T C 0.109270 1.4275e-05
14:38595630 A G 0.040951 1.3786e-05
14:38604470 G A 0.739322 -3.7673e-06
14:38604736 A G 1.940558 1.1787e-06
14:38605929 G A 0.033665 -8.1586e-06
14:38607278 C T 1.655408 1.6656e-05
14:38607368 A G 0.062125 -8.3743e-06
14:38610357 T C 0.038166 -4.1738e-06
14:38611761 A G 0.114713 1.7172e-05
14:38616018 A G 0.332917 -2.1855e-05
14:38632531 C T 0.367776 2.3046e-05
14:38636665 C T 0.107642 -1.4484e-06
14:38640272 G A 0.128014 5.8974e-06
14:38644669 C T 0.470369 1.1364e-05
14:38646832 T C 1.717026 1.3885e-05
14:38655081 A G 0.037422 2.6362e-06
14:38655211 G T 0.528944 2.0821e-05
14:38658673 G A 0.068360 1.0893e-05
14:38668993 A G 1.222386 -1.1843e-05
14:38673291 A G 1.882859 4.3472e-06
14:38673881 G A 1.942880 -7.7579e-06
14:38675060 G A 0.040584 9.3997e-06
14:38679473 T C 0.610255 2.2289e-05
14:38682693 A G 0.288961 -7.6998e-07
14:38682906 A G 0.545913 -2.6073e-05
14:38683981 T C 0.026995 -7.1935e-06
14:38687273 G T 1.273526 -9.0890e-06
14:38687337 T C 0.158054 1.0474e-05
14:38688418 T C 0.662466 1.7022e-05
14:38691569 A G 0.217245 -1.1529e-05
14:38705522 T C 0.034998 -2.0186e-05
14:38708944 T G 0.032305 5.9764e-06
14:38709066 T C 0.059776 2.9151e-06
14:38709670 C T 0.354289 -1.0781e-06
14:38711065 G T 0.554151 -1.3746e-06
14:38713443 G A 0.401325 5.7066e-07
14:38714814 T G 0.871409 -9.0987e-06
14:38715739 C A 0.121588 1.1610e-05
14:38716249 A C 0.027403 1.4315e-05
14:38717111 A G 0.091346 4.0269e-06
14:38717988 C T 1.038588 5.2025e-06
14:38731891 C G 1.101835 9.5272e-06
14:38740995 T C 1.694812 -2.4416e-05
14:38745184 T G 0.502708 -6.0812e-06
14:38748994 T C 0.094729 5.7576e-06
14:38751656 T A 0.428551 -1.7368e-06
14:38756434 G C 1.618200 -2.0049e-05
14:38756561 T C 0.964754 -8.8588e-06
14:38757459 C T 0.393183 3.2928e-05
14:38776420 T C 0.071821 -6.3882e-06
14:38780265 G C 0.050545 -6.1661e-06
14:38804256 A C 1.293738 -2.3231e-05
14:38822190 G A 0.497567 5.8082e-06
14:38830053 T C 0.813119 -2.8547e-05
14:38832611 T C 0.092669 -1.2437e-05
14:38832906 A G 0.201854 -1.0492e-05
14:38840612 G A 0.062662 5.3972e-06
14:38844207 T C 0.821496 -3.3543e-05
14:38864728 C T 0.066208 -3.5173e-06
14:38866014 T C 0.077088 -3.3457e-06
14:38866333 C A 0.084224 1.0819e-06
14:38881507 T G 0.353983 9.0015e-07
14:38902513 T C 0.164891 7.1628e-06
14:38907471 C T 0.040876 2.3072e-06
14:38907535 G A 1.716111 -2.9838e-05
14:38926032 C A 0.900161 -1.8921e-05
14:38944766 A G 0.077230 -1.9572e-06
14:38970344 C T 0.539157 -1.9889e-05
14:38972989 T C 0.062774 9.6575e-06
14:38976562 A G 0.894809 -6.5472e-06
14:38981435 T C 0.286731 1.8502e-05
14:38996493 A G 0.069826 1.4283e-06
14:38997774 A G 0.159006 -6.1273e-06
14:38999959 A G 0.366130 -7.8055e-06
14:39004284 A G 0.047353 1.1165e-06
14:39017146 G A 0.029021 -4.5089e-06
14:39029875 A C 0.065559 6.7387e-06
14:39030399 A G 0.510806 -1.8719e-05
14:39039248 T C 0.104902 6.4988e-06
14:39040391 T G 0.948194 -2.1661e-05
14:39047784 A G 0.072114 8.2064e-06
14:39051053 T C 0.039435 9.4962e-07
14:39058280 G A 0.040716 1.6094e-06
14:39058790 G A 0.064134 1.9489e-05
14:39062778 A G 0.688121 -1.1194e-05
14:39080842 A C 0.038289 3.4157e-05
14:39081318 T C 0.292273 4.2532e-06
14:39084912 G T 0.035899 -1.6021e-05
14:39092511 T C 0.071162 -1.7015e-05
14:39095926 C A 0.089691 5.3027e-06
14:39121670 C T 0.876552 9.2750e-07
14:39124739 A G 0.030588 2.1238e-05
14:39126427 T C 0.078240 1.3572e-05
14:39130107 A G 1.471589 -1.0827e-05
14:39153948 T C 0.334107 -1.3579e-05
14:39163889 G A 0.263544 -1.0924e-05
14:39171669 A G 0.562480 -1.9678e-05
14:39177261 G A 0.087967 -4.8097e-06
14:39179991 T C 0.376102 -1.7821e-05
14:39181128 T C 0.072280 3.6179e-06
14:39194835 C T 0.030857 2.5406e-05
14:39207003 C T 0.060690 -1.3111e-05
14:39213053 G A 0.210361 2.6311e-06
14:39221824 C A 0.210847 -9.4941e-06
14:39223953 C A 0.594755 2.4139e-05
14:39224366 T C 1.970408 -1.2168e-05
14:39247701 G A 0.132862 4.1063e-06
14:39260562 A G 0.210354 1.7002e-05
14:39261431 T C 0.196952 -6.7650e-06
14:39262710 A G 0.024010 -1.1025e-05
14:39264849 T C 0.189142 -6.5793e-06
14:39266153 A G 0.045306 -4.2794e-05
14:39292385 T C 0.106955 -1.0870e-05
14:39312643 G T 0.025417 1.0711e-05
14:39320094 C G 1.678798 1.1433e-05
14:39320164 G A 0.040597 -1.0605e-05
14:39320707 C T 0.356393 8.3466e-06
14:39337684 C T 0.232201 1.1986e-05
14:39370296 T C 0.379121 -4.8986e-05
14:39371596 G A 0.038680 -2.7760e-05
14:39371879 C T 0.074269 -2.0924e-05
14:39371909 A G 0.112871 -2.3146e-05
14:39372231 A G 1.399721 -7.2277e-06
14:39378533 C T 0.560753 -2.3321e-06
14:39379626 T C 0.073100 2.0904e-05
14:39380387 C T 0.021827 -1.0779e-05
14:39387757 A G 0.154145 1.6831e-06
14:39399946 G A 0.425433 4.4918e-06
14:39411154 T C 0.197618 -3.0103e-06
14:39412570 C T 0.140419 -1.1510e-06
14:39414315 A C 0.479667 -1.6323e-05
14:39414894 C T 0.725097 1.1562e-05
14:39419482 A G 0.027474 -4.1309e-06
14:39430915 T C 0.069081 5.8223e-07
14:39432023 A G 0.044782 1.6521e-05
14:39453073 G A 0.201807 -4.5782e-06
14:39468697 A G 0.044711 2.1682e-05
14:39471525 G A 0.096110 -1.2841e-05
14:39471937 A G 0.184077 9.0245e-06
14:39477158 T C 0.046234 1.1180e-05
14:39480031 C T 1.863749 4.3289e-05
14:39493157 G A 0.215437 -5.4010e-06
14:39499287 T C 0.020688 -1.2022e-05
14:39505997 A G 0.079814 1.2862e-06
14:39507488 G A 0.027396 9.4960e-07
14:39533505 T C 0.241520 1.7165e-05
14:39534764 A G 1.863504 3.6049e-05
14:39545199 G A 0.138828 -4.5431e-06
14:39550131 A C 0.067979 -2.8572e-05
14:39556185 C G 1.646531 2.0107e-05
14:39583802 G A 0.033396 8.8143e-06
14:39586540 T C 0.150238 -7.4897e-06
14:39586605 T G 0.781929 2.0282e-05
14:39640571 A C 0.096324 -5.0227e-06
14:39644418 A G 0.043973 -7.7874e-06
14:39644498 A G 0.486579 -1.0647e-05
14:39650924 G A 0.203289 1.5723e-06
14:39655668 G A 0.053262 5.5461e-06
14:39660509 A G 1.862154 3.7003e-05
14:39662526 G A 0.073232 1.6902e-05
14:39664793 T C 0.110899 7.6751e-06
14:39680081 C T 0.377255 -6.4308e-06
14:39681157 T C 0.232082 1.4948e-06
14:39688297 C G 1.151615 3.1518e-05
14:39693899 C T 1.960640 -1.9201e-06
14:39699470 C T 0.084979 7.6866e-07
14:39702615 G A 0.022017 1.2813e-06
14:39703498 C T 0.482693 3.7411e-05
14:39716201 G A 0.399605 3.8002e-06
14:39716808 C T 0.161478 -1.1633e-06
14:39722023 C G 0.399945 2.9299e-06
14:39724175 G A 0.378098 9.3871e-06
14:39733360 C G 0.915083 -5.9092e-07
14:39736680 C T 1.871582 -2.3515e-06
14:39738010 C T 0.075255 1.1354e-05
14:39740616 A G 0.023075 -5.3941e-06
14:39749640 A G 1.850612 1.6966e-05
14:39760933 C T 0.041111 -1.6303e-05
14:39778391 C T 0.024261 -1.6008e-05
14:39778899 C T 1.849010 1.6368e-05
14:39783727 G A 0.375670 1.1379e-05
14:39783985 G T 0.028749 -3.6351e-05
14:39803158 G A 0.535594 -1.1107e-05
14:39808032 A G 0.120738 -1.7400e-05
14:39818076 G A 0.040927 -3.2841e-05
14:39820201 G C 0.024890 -1.4459e-05
14:39833684 A C 0.528978 -6.3258e-06
14:39853750 T G 1.169277 6.2447e-06
14:39858235 C A 0.089708 6.9875e-05
14:39860189 T C 0.805840 -9.0691e-07
14:39867583 C T 0.059205 1.7392e-05
14:39870143 C T 1.896938 -3.9326e-06
14:39875747 A G 0.120799 -8.5872e-06
14:39885749 C T 0.042067 -8.2368e-06
14:39889177 C T 0.130604 4.2740e-06
14:39891806 G T 0.032322 1.2877e-05
14:39898946 A G 0.312899 -6.7790e-07
14:39900836 G A 0.042664 9.5735e-06
14:39901157 A C 0.167145 3.5973e-06
14:39904607 T C 0.507814 -1.1809e-05
14:39906876 T G 0.122740 -1.8156e-05
14:39912004 G T 0.357811 2.8521e-05
14:39952870 A G 0.370720 -1.4800e-05
14:39956270 C T 0.030231 -2.4736e-05
14:39957281 G T 0.032135 -2.1198e-05
14:39959176 G A 0.101369 3.9982e-06
14:39983135 T C 0.042209 -1.6221e-05
14:39997885 A G 1.204153 -4.7506e-06
14:40005974 T C 0.523107 7.4277e-06
14:40013534 G A 0.042668 -7.4573e-07
14:40014117 T C 0.026206 -1.8123e-05
14:40014803 G T 1.694091 1.9432e-05
14:40016557 A G 0.076316 6.9309e-07
14:40032651 C T 0.020022 1.2493e-05
14:40032942 G C 0.139315 -5.2898e-06
14:40033189 T C 1.021106 -1.6148e-06
14:40050511 C T 0.483043 5.4720e-06
14:40072372 G A 0.044850 -2.2051e-07
14:40090236 A G 0.431703 1.9486e-05
14:40095198 A G 0.110834 -3.8438e-05
14:40095840 T C 0.077370 1.0331e-06
14:40113638 A G 0.344188 -1.1373e-05
14:40113810 C A 0.880826 2.1079e-05
14:40124504 G T 0.082147 -1.6826e-05
14:40137383 T G 1.276871 3.6006e-06
14:40141313 C T 0.139291 4.1309e-05
14:40155860 T C 0.154753 -8.9025e-06
14:40177150 T C 1.464229 -9.2792e-06
14:40177624 C T 1.603625 1.4995e-05
14:40178030 T C 0.139298 3.9426e-05
14:40180305 A G 0.042018 -9.5047e-06
14:40189750 A G 0.197390 -1.3543e-05
14:40192053 A G 0.081072 1.7439e-05
14:40202513 T C 0.129666 2.4129e-05
14:40204334 A G 0.292103 -4.0103e-06
14:40206769 G A 0.041539 5.3653e-06
14:40208870 T G 0.039329 -1.1964e-05
14:40217339 T C 0.085897 2.7720e-05
14:40220900 G T 0.383922 2.4606e-05
14:40223357 G A 0.040815 -2.3877e-05
14:40230149 A G 0.195656 -2.4391e-05
14:40235485 G A 0.046115 1.3043e-05
14:40237732 G T 0.148783 -8.6373e-06
14:40238708 C A 0.869743 -1.2295e-05
14:40242936 T G 0.161254 1.0482e-05
14:40248690 A G 0.038806 -1.4493e-05
14:40251879 G C 0.123781 -5.1827e-06
14:40253264 A C 1.793726 -1.5929e-06
14:40253519 G A 0.041600 -2.4315e-05
14:40254405 G A 0.499910 -1.0543e-05
14:40257585 A G 0.780854 -1.5775e-05
14:40259701 A G 0.925768 9.5325e-06
14:40261159 T C 0.139937 2.1368e-05
14:40262299 G A 0.247990 -6.2757e-06
14:40269748 G T 0.429340 -2.1977e-06
14:40269992 C G 0.190118 7.6923e-05
14:40273327 G A 0.407809 -1.8489e-06
14:40282090 T C 1.915161 -3.5612e-06
14:40284332 G A 0.037095 -1.5855e-05
14:40297539 T G 0.842728 -2.3148e-06
14:40309496 T C 0.098109 -2.0564e-05
14:40313110 A G 0.042726 -2.4048e-05
14:40313117 T C 0.049046 7.1036e-06
14:40315488 C A 0.106023 -1.0362e-05
14:40316843 T C 0.056736 -2.3063e-05
14:40322521 T C 0.048713 1.0556e-05
14:40325217 C G 0.054499 -1.7060e-05
14:40330100 T C 0.065627 1.8360e-05
14:40332338 A G 0.525405 1.5263e-07
14:40337418 T C 0.043494 -9.5518e-06
14:40338437 C A 1.388046 -1.6102e-05
14:40341369 C T 1.172952 -1.0112e-05
14:40349697 A G 0.712705 3.7093e-06
14:40354350 C T 0.264421 5.4179e-06
14:40372728 A C 0.501161 -4.7332e-05
14:40388314 T C 1.131577 -1.5675e-05
14:40389642 C T 0.346486 2.4958e-05
14:40389858 T C 0.397864 -2.0815e-05
14:40395842 A G 0.604981 2.1621e-05
14:40399914 T C 0.106856 -3.9356e-05
14:40400858 C T 0.044626 -2.5852e-05
14:40403397 A G 0.110657 -2.8108e-05
14:40422078 A G 0.087875 -1.5314e-05
14:40425105 A G 0.208260 -1.0748e-05
14:40441427 T G 0.073358 -1.9911e-05
14:40447949 T G 0.118528 6.1654e-05
14:40450524 C A 0.043970 1.5670e-05
14:40453066 A G 0.021959 -1.5383e-05
14:40457163 T C 0.122730 5.1003e-05
14:40467749 A G 1.148531 1.4633e-05
14:40472933 T G 0.032774 -9.5053e-06
14:40474137 A G 0.069452 -2.0331e-05
14:40486308 G A 0.040981 1.4776e-06
14:40486344 C T 0.158061 2.4984e-05
14:40494583 C T 0.121268 -3.5659e-05
14:40503287 A C 0.173826 -3.1307e-05
14:40508279 C A 0.062917 1.9263e-05
14:40508891 G A 0.072637 -1.1788e-05
14:40509096 C G 0.048264 1.0655e-05
14:40517823 G C 0.067473 -1.1652e-05
14:40526842 T C 0.078533 2.2489e-05
14:40532796 A G 1.271432 1.9946e-05
14:40536474 T C 0.053721 1.4274e-05
14:40543226 T C 0.032162 -5.8981e-06
14:40544358 G A 0.023877 5.4512e-06
14:40553371 T C 0.045428 -1.6514e-05
14:40554162 C T 0.084826 9.3075e-06
14:40566644 G A 0.048322 -2.6212e-05
14:40571962 G A 0.220812 -3.2919e-05
14:40572090 C A 0.036035 -3.4749e-06
14:40585829 G A 1.954388 1.3817e-06
14:40588969 A C 1.350879 2.1142e-05
14:40591259 A G 0.113149 1.3800e-05
14:40596327 G C 0.051592 -5.8467e-06
14:40599484 G A 0.081144 1.2294e-05
14:40600023 C A 1.266560 2.3332e-05
14:40601106 C T 1.007262 5.2290e-05
14:40604159 T G 0.021630 -1.7336e-05
14:40609730 T G 0.020358 -1.6780e-05
14:40623930 G A 0.258968 8.3350e-06
14:40639644 C T 1.269626 2.1439e-05
14:40645859 A G 0.034257 -6.3276e-06
14:40651844 G A 0.082745 9.5611e-06
14:40675787 G A 1.759860 7.5046e-06
14:40676918 T C 1.888652 -6.4414e-06
14:40680189 C T 0.143078 -1.1418e-05
14:40684247 C T 0.022704 -6.2694e-06
14:40710272 T C 0.105819 8.4196e-07
14:40727020 G A 1.079597 -1.2346e-05
14:40729010 A G 0.044466 -1.5394e-05
14:40733662 C A 1.903255 -2.1673e-06
14:40734904 A G 0.068367 -2.5126e-05
14:40752786 C T 0.105269 1.8555e-05
14:40753630 G A 0.043480 -1.6362e-05
14:40764401 C T 0.129836 -1.3219e-05
14:40775880 A C 0.566767 -9.8268e-06
14:40792631 C T 0.025114 -7.1028e-06
14:40815721 C T 1.642492 3.0952e-06
14:40833525 G A 0.023435 8.4989e-06
14:40853670 C A 0.177549 9.0851e-06
14:40854604 A C 0.277446 6.9844e-06
14:40858010 G A 0.361507 1.2847e-05
14:40875711 C T 0.066633 2.0355e-05
14:40875976 A C 0.036300 1.0700e-05
14:40888794 G T 0.628076 8.8733e-06
14:40889454 G A 0.870341 -1.5021e-05
14:40896108 C T 0.175852 -1.1279e-05
14:40897018 G T 1.849990 5.3353e-06
14:40903089 T C 0.030598 -7.1636e-06
14:40903271 A G 1.212533 -4.0902e-07
14:40913462 A G 1.002584 -9.9530e-07
14:40916356 T C 0.205145 8.6499e-07
14:40929784 G A 0.047934 -4.3547e-07
14:40931192 A G 0.044762 1.2251e-05
14:40939566 T G 0.761655 -5.6436e-06
14:40943390 T C 0.265968 6.2299e-06
14:40946517 C T 0.091241 1.2308e-05
14:40947531 T C 0.026505 -5.7720e-06
14:40957183 G C 0.158014 6.0224e-06
14:40958701 A G 0.092523 -4.6060e-06
14:40959197 C T 1.206740 5.5560e-07
14:40961303 A G 0.060802 2.9439e-06
14:40963470 T C 0.041335 5.7926e-06
14:40985028 T G 1.475516 -4.7037e-07
14:41007736 G A 0.082262 -1.9788e-05
14:41018343 C G 0.153811 -1.4014e-05
14:41019126 T G 0.204666 -5.5841e-07
14:41037253 C T 0.072664 3.7476e-07
14:41042006 C T 0.545457 -4.5484e-06
14:41045935 T C 0.390500 1.1340e-06
14:41053466 G A 0.044684 -1.2806e-05
14:41062078 T C 0.397436 -4.7522e-06
14:41063362 A G 0.756654 -5.5256e-06
14:41072047 G C 0.103018 -7.4427e-06
14:41102349 C T 0.270558 3.0971e-06
14:41104261 G A 0.073606 -9.8537e-06
14:41107539 G A 0.073861 -9.8801e-06
14:41107676 A G 0.051650 -2.5366e-05
14:41126288 C T 0.055638 2.5791e-05
14:41134493 G A 0.038697 -7.1814e-06
14:41138635 T C 0.053935 -3.9705e-06
14:41182696 T C 0.108261 1.6719e-05
14:41184005 G A 0.050525 -2.4579e-06
14:41191229 G A 0.356890 -5.9383e-06
14:41192079 T G 0.356060 -7.8747e-06
14:41204116 C G 0.999187 -7.7338e-06
14:41207853 T C 0.027426 -8.0032e-06
14:41242958 C T 0.034923 2.9253e-06
14:41243460 G T 0.377078 -6.3037e-06
14:41256353 C T 0.042437 -2.4548e-07
14:41275127 G A 1.833531 -2.8804e-06
14:41289411 T A 0.035797 1.9250e-06
14:41293308 T C 0.366011 -1.5151e-05
14:41308286 G A 1.644198 -3.2729e-06
14:41316376 T C 0.114710 1.8307e-05
14:41324619 T G 0.895717 9.7913e-07
14:41328281 G A 0.058392 3.1278e-05
14:41338903 T C 0.055336 4.8238e-06
14:41351273 G A 0.056117 -3.5823e-05
14:41354199 A G 0.055947 -1.4389e-05
14:41356714 G C 0.036405 5.6181e-06
14:41358654 G A 0.029854 1.6552e-06
14:41378933 G A 1.258458 -7.9985e-07
14:41384109 A G 0.123913 -2.0516e-05
14:41387170 A G 0.085193 -1.2964e-06
14:41388923 C T 0.028436 -1.0180e-05
14:41401454 G A 0.053411 5.4045e-06
14:41404942 C G 0.103365 1.4533e-05
14:41406119 G T 0.056927 2.0296e-05
14:41415859 C T 0.091581 -2.0391e-05
14:41434201 G A 0.069037 -5.3242e-06
14:41437680 A C 1.543666 1.5945e-05
14:41437842 C G 0.296111 7.5712e-06
14:41453862 A G 1.245273 8.2808e-06
14:41468428 A G 0.039958 -8.4728e-07
14:41469347 G A 0.036674 1.7231e-05
14:41470032 A G 0.039091 -1.4817e-06
14:41472993 C T 0.409417 9.6872e-06
14:41476821 A G 0.285000 8.3220e-06
14:41478666 G A 0.458755 -1.7696e-05
14:41485136 T C 0.033291 1.1174e-05
14:41503463 C A 0.741556 -8.1890e-06
14:41504114 T C 1.791978 2.0502e-06
14:41509505 G A 0.285599 4.6866e-06
14:41516381 A G 0.061125 -1.7020e-06
14:41523462 G A 1.417661 1.2007e-05
14:41532252 T C 0.040536 2.0018e-05
14:41537628 G A 1.168427 1.6499e-05
14:41538195 A C 1.600538 1.9548e-05
14:41540685 T C 0.148895 1.0787e-06
14:41544273 T C 1.445883 1.0068e-05
14:41545648 G A 0.281509 -1.0002e-05
14:41556033 T C 0.066677 1.9737e-06
14:41562175 T C 0.469617 2.1026e-05
14:41565756 A G 1.608130 1.8629e-05
14:41581841 A G 0.410852 1.7415e-05
14:41582014 C A 1.607949 1.4080e-05
14:41589165 G A 0.060180 -5.3307e-05
14:41589770 G A 0.029742 -4.0700e-05
14:41599281 G A 0.039169 -3.7044e-06
14:41599648 C A 0.035695 1.9018e-05
14:41600021 G A 0.152176 1.2923e-05
14:41606899 C T 0.775234 -7.4604e-06
14:41608002 A G 0.131760 1.3483e-05
14:41684826 C T 0.410335 -7.5757e-06
14:41702683 T C 1.435983 -3.4736e-06
14:41702868 A G 0.065606 5.9541e-06
14:41716684 C T 0.034226 -1.0452e-05
14:41719597 C A 0.142347 -9.9878e-06
14:41720173 G A 0.483669 2.5641e-05
14:41725215 G A 0.046581 -5.2688e-06
14:41732459 G A 0.967501 8.5450e-06
14:41735489 T C 0.057233 -7.5926e-06
14:41735773 T C 0.025750 -6.8811e-06
14:41736161 G A 0.102318 -1.2883e-05
14:41751417 T G 0.059878 5.7843e-06
14:41753888 C T 1.428075 -5.4540e-06
14:41763567 T G 0.037289 2.8958e-06
14:41767938 G T 1.433406 -6.8064e-06
14:41776332 C G 0.064651 -8.7474e-06
14:41803493 G T 0.042216 -5.2180e-06
14:41814674 G A 0.436660 4.7467e-06
14:41820052 T C 0.035484 -1.3355e-08
14:41820119 T C 1.549751 1.1157e-05
14:41824706 A G 0.028406 1.0466e-06
14:41825276 A G 0.437061 1.0998e-05
14:41835051 C A 0.521400 -1.0982e-05
14:41861818 T C 0.075751 1.3962e-05
14:41875219 G T 0.112799 -9.3489e-06
14:41878571 C T 0.986887 -2.7078e-06
14:41886894 C T 0.116675 -1.6076e-05
14:41894122 A G 0.030394 -2.5735e-06
14:41899065 C A 0.371601 5.4292e-06
14:41899724 G A 0.830413 -3.1453e-06
14:41903685 C T 0.027046 8.1423e-07
14:41913547 C T 0.028021 -1.5508e-06
14:41916247 A G 0.457365 -1.6175e-05
14:41917423 G C 1.568297 7.0526e-06
14:41925688 A C 0.101471 2.1132e-06
14:41930748 T G 0.067619 1.2869e-05
14:41931973 G A 0.033655 -1.8040e-06
14:41932816 G A 0.663717 2.0386e-05
14:41933257 A G 0.139451 -3.2588e-06
14:41934375 A C 0.030411 1.5194e-05
14:41939907 G A 0.089446 -7.9182e-06
14:41942009 C T 0.037106 1.8436e-05
14:41946758 A G 0.102681 -9.0923e-06
14:41952148 C T 0.589179 2.1862e-05
14:41970103 C T 0.061754 -1.9532e-05
14:41972951 T G 1.184247 -9.1880e-07
14:41983588 A G 0.045911 -1.8852e-05
14:42015464 G A 0.029918 -2.8762e-07
14:42018683 G T 0.034161 1.2984e-05
14:42026333 C A 0.108016 -6.7936e-06
14:42076434 T C 1.032050 -3.6915e-05
14:42079811 G A 0.184675 2.7540e-05
14:42090557 G A 0.054503 2.5003e-06
14:42092226 A G 0.033495 5.7345e-07
14:42099610 T C 0.139175 -4.9883e-07
14:42110403 A G 0.048223 1.7730e-06
14:42122912 T C 0.043994 3.9226e-06
14:42131383 G A 0.546552 4.1209e-05
14:42141445 C T 0.318716 2.6108e-06
14:42147903 A T 0.053153 -1.6674e-05
14:42167696 T C 0.132107 -7.8239e-06
14:42169777 T G 0.540361 4.5967e-05
14:42170021 C T 0.023585 1.4705e-05
14:42173112 T C 0.039183 3.5944e-07
14:42174445 T G 0.565292 -3.0522e-05
14:42180543 G A 0.041542 1.7418e-05
14:42182352 T C 0.031282 1.0516e-05
14:42190344 C T 0.616558 4.7590e-05
14:42193633 A G 1.121013 1.3862e-06
14:42202647 A G 0.063108 -2.0516e-05
14:42210944 C T 0.020209 -4.9798e-06
14:42212292 A G 0.626676 2.1003e-05
14:42214041 C A 0.411239 -1.3337e-05
14:42219632 T C 0.020705 -1.8138e-05
14:42229205 T C 0.246807 -4.6377e-07
14:42230762 A G 0.026440 -1.1955e-05
14:42239540 C T 1.428259 9.4837e-06
14:42242257 T C 0.371468 6.9718e-06
14:42247667 A C 0.112419 1.5198e-05
14:42251935 C T 0.027542 -4.9913e-06
14:42252132 C T 0.390130 -1.8619e-05
14:42262809 A G 0.710410 3.6530e-05
14:42270133 T C 0.227965 -9.4912e-06
14:42286589 G A 0.092210 -2.7337e-06
14:42292463 A G 0.596611 -6.6520e-06
14:42295714 T C 0.037112 1.5428e-05
14:42305932 C A 0.087474 1.1654e-05
14:42309395 T C 0.059976 8.9760e-06
14:42312609 G A 0.036667 -7.5147e-06
14:42313911 T C 0.049641 -6.3978e-06
14:42323324 T G 0.240605 6.4848e-06
14:42327977 G A 0.045235 6.3771e-06
14:42328468 C T 0.116352 -1.2437e-06
14:42328538 G A 0.562715 2.0394e-05
14:42336893 A C 0.045493 -2.0211e-06
14:42338095 A C 1.255252 4.0010e-06
14:42341566 C T 0.049692 5.3162e-06
14:42352706 G C 0.032081 3.2262e-06
14:42366483 G A 0.068472 -1.4163e-05
14:42375243 C T 1.359650 3.1324e-06
14:42382238 C T 0.070679 -1.2610e-05
14:42413647 G A 1.323792 3.6087e-06
14:42430719 T C 0.566234 2.5075e-05
14:42440471 G T 0.065630 7.2568e-06
14:42461618 A C 0.044585 -1.9266e-05
14:42462719 G A 0.055074 -1.6643e-05
14:42485776 G A 0.616877 7.1672e-05
14:42489816 G A 0.621226 3.4482e-05
14:42491685 T G 0.045592 2.0877e-06
14:42499750 A G 0.063070 -1.6364e-06
14:42500290 C T 0.079875 3.6246e-06
14:42502032 A G 0.041648 8.7867e-06
14:42513752 A G 0.031295 -9.3798e-06
14:42518957 A G 0.023200 -1.2829e-05
14:42521488 C T 0.039781 -8.9199e-06
14:42544120 T C 0.105259 1.1391e-05
14:42547717 G A 0.071665 4.2920e-06
14:42548257 G T 1.419939 2.6257e-05
14:42562745 C A 0.041396 -1.9756e-05
14:42563213 A G 0.114397 2.0170e-06
14:42566112 C A 0.057369 -8.8656e-06
14:42581684 T G 0.044476 -7.4710e-06
14:42584645 C T 1.929766 4.1860e-06
14:42592572 C T 0.124546 1.8231e-05
14:42597168 G A 0.091901 2.9665e-05
14:42609451 A C 0.056940 -6.5215e-06
14:42618460 A G 1.450004 -3.8784e-05
14:42626582 G T 1.029198 -2.0720e-05
14:42631415 G A 0.067092 -4.2383e-06
14:42635007 A G 0.145645 1.4352e-05
14:42649622 A G 0.423149 -1.0137e-05
14:42650332 T G 0.066871 -8.7342e-06
14:42652461 C T 0.052048 -1.1723e-05
14:42655275 G A 1.029694 -2.1651e-05
14:42672572 T C 0.030187 1.0815e-05
14:42673762 C A 1.444544 -3.4801e-05
14:42689992 C T 0.061612 -1.4573e-05
14:42698548 C T 0.029891 1.3369e-05
14:42698649 T G 0.067721 1.5931e-05
14:42699666 A G 0.085669 -1.6561e-05
14:42701765 C A 1.060792 -9.8682e-06
14:42706909 A C 0.412630 8.4223e-06
14:42710883 A G 0.405677 -2.0159e-07
14:42711651 G A 1.501103 2.2714e-06
14:42712724 T C 0.039040 -1.2401e-05
14:42717205 G A 0.025346 -1.3334e-05
14:42717951 A G 1.763967 -4.2060e-06
14:42719051 G A 0.704222 1.2725e-05
14:42721463 A G 0.240051 3.9179e-06
14:42727959 A G 0.143075 -2.5826e-06
14:42736041 C A 0.660140 -1.1132e-05
14:42738637 G A 0.171001 -4.2260e-06
14:42756383 A G 0.611169 -1.4466e-05
14:42759352 G A 0.076034 -3.9195e-05
14:42759935 A G 0.670503 -1.3514e-05
14:42770518 A G 0.262184 9.0413e-06
14:42778073 G T 0.265009 5.4805e-07
14:42784328 T G 0.073599 -1.9889e-07
14:42794233 A G 0.150201 -1.2677e-05
14:42809029 G A 0.029072 1.6187e-05
14:42811317 C T 0.192212 -1.3464e-05
14:42822116 C A 0.028069 5.1022e-06
14:42823640 T G 0.024319 -2.0544e-05
14:42839621 A G 0.140559 1.3747e-05
14:42848609 T C 0.668235 -1.2098e-05
14:42848673 C T 0.158391 -3.5766e-07
14:42859517 A C 0.464168 -1.6388e-05
14:42875719 T G 1.921760 1.1245e-05
14:42876439 C T 0.023268 -2.0573e-05
14:42887714 C T 0.022024 1.0102e-05
14:42889241 A G 0.027352 -2.9418e-05
14:42894679 A G 0.337477 -3.5404e-05
14:42898412 A G 0.063991 -7.0924e-06
14:42905798 T C 0.074320 -1.8792e-05
14:42912046 G A 0.119324 -1.3112e-05
14:42928320 A G 0.590580 8.4130e-06
14:42962989 G T 0.031771 6.6756e-06
14:42965053 G A 1.460203 -2.1193e-05
14:42965717 A C 0.251131 -7.7097e-06
14:42979043 G A 1.109879 -7.6520e-06
14:42986518 G A 0.046884 9.0209e-06
14:42996808 A C 0.068520 2.1298e-05
14:43008997 A G 0.134160 1.1118e-06
14:43021349 T A 0.032149 -1.1676e-05
14:43023571 C T 0.603207 2.1400e-06
14:43025105 T C 0.114118 1.9339e-06
14:43039102 T G 0.127123 1.1871e-05
14:43041191 A G 0.248731 -4.2653e-06
14:43049277 C G 0.072756 -2.9432e-05
14:43051728 A C 0.048859 -1.7840e-05
14:43069623 T C 0.072460 -3.7996e-05
14:43071166 T C 0.028983 4.9189e-06
14:43074935 G C 0.064212 -1.4552e-05
14:43079373 G A 1.252773 -7.1512e-06
14:43080797 T C 0.046139 -1.4083e-05
14:43082744 C A 0.664254 3.2841e-05
14:43086637 G A 0.143017 -2.9422e-05
14:43086715 G A 0.720861 3.2920e-05
14:43094644 G A 0.028565 -1.3138e-05
14:43105455 T C 0.063961 -2.4780e-05
14:43106094 G A 0.030561 -6.3366e-06
14:43112688 G A 0.050528 8.2989e-06
14:43123041 T G 0.829492 5.4142e-05
14:43128138 G A 1.743048 2.2978e-05
14:43131711 T C 0.422639 -8.5464e-06
14:43137218 C T 0.077016 5.1979e-06
14:43140336 G T 0.164228 -6.9372e-06
14:43147690 A G 0.064087 -2.9976e-06
14:43159458 A G 0.089082 -5.9654e-06
14:43160143 C T 0.113551 1.4516e-05
14:43162421 T C 0.047462 -1.8536e-05
14:43166833 G A 1.710529 1.4811e-05
14:43171423 G T 1.452853 1.9105e-05
14:43171770 G T 0.031901 -1.5513e-05
14:43172782 G A 0.031921 3.6806e-06
14:43173158 G A 0.073419 -7.4546e-06
14:43175297 G A 0.117644 3.1029e-05
14:43178251 C T 0.039673 5.4120e-06
14:43180076 A C 0.077261 -2.3066e-05
14:43188910 T C 1.535418 1.6101e-05
14:43188972 C T 0.122557 1.9312e-05
14:43199157 T C 0.661748 -4.1313e-05
14:43200986 A G 0.220417 -4.2382e-06
14:43201156 T C 0.356655 2.0569e-05
14:43201160 C T 0.133657 2.3797e-05
14:43205645 C T 0.152791 -2.3253e-05
14:43209737 A G 0.031360 3.5152e-06
14:43218999 A G 0.286190 -2.3599e-05
14:43230909 G A 1.905873 4.0522e-06
14:43234230 A G 1.239881 2.8468e-05
14:43237546 A G 0.136479 2.3492e-05
14:43245368 C T 0.030860 -9.3863e-06
14:43247586 C T 0.047635 -2.3225e-06
14:43255726 G A 0.089147 6.4452e-06
14:43270560 A G 1.790911 -4.9581e-06
14:43275797 A G 1.564048 1.2585e-05
14:43276784 A G 0.043178 -3.4489e-06
14:43277268 G T 0.260644 -7.7522e-06
14:43290584 G A 0.053721 4.7700e-06
14:43290849 T C 0.139675 7.3785e-06
14:43292377 G A 1.804061 1.5081e-05
14:43311291 C T 0.066191 -2.3811e-05
14:43321516 T C 0.115907 -5.3752e-07
14:43323756 T C 0.152982 -5.4775e-06
14:43324567 G A 0.047958 -9.9654e-06
14:43324668 G T 0.042423 6.4065e-06
14:43324804 G A 0.079467 -8.1040e-06
14:43325953 C T 0.137084 3.7490e-05
14:43328321 A G 0.121095 2.7110e-05
14:43336748 C T 0.622351 9.6281e-06
14:43338571 T C 0.109117 5.7995e-07
14:43347820 C T 0.087583 2.2687e-05
14:43348275 G A 0.473728 -1.2278e-05
14:43348511 C A 0.286724 2.4198e-05
14:43351184 T G 0.815532 1.8997e-05
14:43353756 C T 0.060765 1.5130e-05
14:43361261 G A 0.086488 -4.2072e-06
14:43361326 T C 1.008316 1.5982e-05
14:43389329 A G 0.092366 1.3177e-05
14:43389751 A C 1.452227 2.6428e-05
14:43391953 A G 0.158299 1.8641e-05
14:43392593 A G 0.435589 5.7058e-05
14:43394790 G T 0.117885 -4.2608e-06
14:43394821 C T 0.065443 5.3655e-06
14:43421852 A G 0.159567 -5.5524e-05
14:43422908 A G 1.368884 1.5663e-05
14:43430845 A G 0.160713 2.5065e-05
14:43433965 T C 0.108621 -1.5634e-05
14:43434805 G T 0.053948 -5.2931e-06
14:43435488 T C 0.352290 3.3114e-05
14:43454468 A G 0.140406 6.6583e-06
14:43460753 A C 0.112837 -7.9318e-08
14:43463959 C T 0.136574 1.6116e-05
14:43471987 A C 0.060697 8.2742e-06
14:43489109 A C 0.094365 -5.0797e-06
14:43492809 G A 0.048376 -1.2706e-05
14:43500449 G A 0.025825 2.5406e-06
14:43503419 C T 0.323340 -6.2471e-06
14:43517217 G A 0.033849 1.0147e-05
14:43520772 C A 1.873516 -5.7854e-06
14:43522403 C T 0.052881 2.0465e-05
14:43529329 G A 0.533419 -5.5625e-06
14:43570234 G T 0.104973 -7.0567e-06
14:43599837 C A 1.699911 -1.9191e-05
14:43601669 G A 0.143846 1.7459e-05
14:43601980 G A 0.023000 3.4276e-06
14:43607353 T C 0.216208 1.1723e-05
14:43616365 G A 0.649053 1.6186e-05
14:43631927 A G 0.034240 -1.0890e-05
14:43633524 A G 0.163433 -2.3718e-05
14:43635426 A C 0.154525 -3.5373e-06
14:43639087 T G 0.026991 -1.5849e-05
14:43639276 T C 0.058858 -6.2463e-07
14:43644776 C T 0.082561 2.3685e-05
14:43645387 A G 0.063335 1.6329e-05
14:43657656 G A 0.652814 1.9432e-05
14:43666571 C T 0.102314 5.2493e-06
14:43705929 G A 0.080423 -1.7613e-05
14:43709173 T G 0.091159 -2.2336e-05
14:43720194 C T 0.063210 -1.1460e-05
14:43720236 A G 0.150554 -3.1365e-07
14:43722260 C T 0.112765 1.7746e-05
14:43730775 T C 0.452210 1.8339e-05
14:43745682 T C 0.032451 2.6321e-05
14:43749423 A G 0.079488 -9.4488e-06
14:43761924 A G 0.448443 1.7145e-05
14:43787190 G C 0.024724 -1.7762e-05
14:43802046 T C 0.114482 1.2695e-05
14:43819546 C T 0.056148 7.0484e-07
14:43820344 T C 0.063430 -1.2224e-05
14:43825558 A G 0.074242 3.9373e-06
14:43836495 C T 0.140447 2.2858e-05
14:43839383 T C 0.568342 -2.0907e-05
14:43850673 T C 0.114278 1.6923e-05
14:43870314 C T 0.091884 -1.0862e-06
14:43876758 C T 0.069322 9.9923e-06
14:43876895 T G 1.685319 8.8772e-07
14:43886602 A G 0.065134 4.4475e-06
14:43886912 A G 0.063675 -7.5277e-06
14:43912336 T G 0.115373 -1.1250e-05
14:43923662 T G 0.025635 -3.0829e-06
14:43923677 T C 0.763508 1.7083e-05
14:43931357 A G 0.149874 1.8269e-05
14:43932104 A C 0.020980 1.4943e-05
14:43940307 C T 0.570351 -3.0484e-05
14:43953341 G A 1.795643 -1.1713e-05
14:43996559 A G 0.399404 2.0621e-06
14:44004980 A G 1.922532 3.4530e-06
14:44007293 G A 0.023663 -4.4841e-06
14:44010253 C T 0.021783 -3.5957e-07
14:44015836 T C 0.106741 -9.5669e-06
14:44020306 T G 0.235394 -2.6838e-05
14:44034561 T C 0.324401 1.2970e-06
14:44035153 C T 0.034709 1.8082e-05
14:44044669 C T 0.237260 7.7780e-06
14:44073266 A G 0.114911 -1.4391e-05
14:44073862 T C 0.041447 5.0304e-06
14:44078280 T C 0.030989 7.2012e-06
14:44080325 T C 0.076251 2.5256e-05
14:44080441 A G 0.913084 -1.6750e-05
14:44081270 T C 0.067136 5.4365e-06
14:44084127 A G 0.060564 -5.6585e-06
14:44092139 G A 0.343351 -2.5845e-05
14:44111360 T C 0.242877 6.9398e-06
14:44127771 C T 0.944025 1.2172e-05
14:44130962 A C 0.049474 -1.8069e-05
14:44134390 A C 0.052459 5.0158e-06
14:44135396 A G 1.661452 -1.3499e-05
14:44164190 T C 0.369483 6.4629e-06
14:44165448 A G 0.073905 1.2246e-05
14:44183436 A G 0.548473 -7.6617e-07
14:44189493 C T 0.033808 2.1475e-05
14:44203006 T C 0.054826 -3.4046e-06
14:44204571 C T 0.522522 4.4732e-06
14:44211100 G C 0.037333 6.8001e-06
14:44216277 T C 0.021327 -1.4861e-05
14:44222038 A G 0.032927 5.3167e-06
14:44229840 T C 0.280377 -1.0694e-06
14:44240081 C T 0.032961 2.2147e-05
14:44248654 A G 0.286731 -5.8517e-06
14:44255456 T C 0.053768 9.7981e-06
14:44255811 A G 0.965879 -6.1802e-06
14:44258675 G A 0.320171 -1.3319e-05
14:44262187 G A 0.042114 -2.3781e-05
14:44269322 A C 1.016486 2.2917e-05
14:44281171 A C 0.457324 1.4323e-05
14:44288735 C T 0.393849 7.7433e-06
14:44290655 T C 0.029626 1.5928e-05
14:44295123 G C 0.029990 2.1592e-05
14:44299026 T G 0.539426 9.0163e-06
14:44301030 T C 0.134252 7.6087e-06
14:44306078 A G 0.178015 -1.5980e-05
14:44323245 G A 0.404535 -1.4311e-05
14:44335565 C T 0.138094 -9.1486e-06
14:44336457 T C 0.030442 1.2488e-05
14:44359037 A G 0.040567 -9.8738e-06
14:44363363 G A 0.036382 1.7198e-05
14:44367079 A G 0.066188 1.5947e-05
14:44372310 A C 0.033342 6.4577e-06
14:44373721 T G 0.040771 1.2015e-06
14:44380105 C A 0.053921 1.5353e-05
14:44383536 T C 0.323170 1.7178e-05
14:44390581 C T 0.043994 -1.0662e-06
14:44393315 G A 0.038251 -1.9523e-05
14:44397890 T C 1.392163 1.5156e-05
14:44404061 C T 0.026457 3.9057e-06
14:44409110 A G 1.428286 2.1613e-05
14:44421290 T C 0.036500 4.7143e-06
14:44423619 A G 1.479215 2.4702e-05
14:44427008 G A 0.489727 -2.4399e-05
14:44433172 A G 0.596111 3.6351e-06
14:44437954 T C 0.340696 1.3793e-06
14:44448569 T C 0.039880 3.3343e-06
14:44452824 G A 0.342947 -7.8555e-07
14:44453017 G A 1.506560 -9.8110e-06
14:44461056 C G 0.123165 -8.1384e-06
14:44461091 C T 0.022891 -7.8452e-06
14:44470908 G C 0.020498 1.9726e-05
14:44471675 C A 0.536642 -5.8559e-06
14:44480245 A G 0.331894 1.3346e-06
14:44482923 T C 0.060122 -7.1264e-06
14:44496839 C T 0.035678 5.0984e-06
14:44499453 C T 0.058895 -2.9238e-05
14:44502478 C T 0.077659 6.7537e-07
14:44511930 G A 0.179337 -1.2055e-05
14:44513979 A G 0.210082 -2.4601e-05
14:44519214 G A 1.718756 -3.6602e-06
14:44534224 T C 0.060653 -5.1990e-06
14:44537450 A G 0.035229 9.0262e-08
14:44540090 C T 0.502888 8.0729e-07
14:44560149 T C 0.048237 7.1408e-06
14:44570342 A G 0.586459 -1.0680e-05
14:44578513 C A 0.341720 -2.5081e-06
14:44581356 G A 0.034661 -2.2229e-06
14:44581857 G A 0.301986 -9.8177e-06
14:44587368 C T 0.180228 -2.7033e-06
14:44590116 T C 0.299021 -1.2136e-05
14:44595346 C T 0.222195 1.3171e-05
14:44601655 G A 0.060384 -2.4617e-06
14:44601731 A C 0.093036 2.1249e-06
14:44605064 G T 0.068860 1.7455e-05
14:44606505 T C 0.189727 2.9643e-05
14:44611358 G A 0.261610 -3.5749e-06
14:44618868 C G 0.524395 1.1239e-06
14:44621457 A C 0.044640 6.6276e-06
14:44622285 A G 0.360357 3.4453e-05
14:44631197 C T 0.438604 1.4664e-05
14:44631790 C G 0.098510 -2.1021e-05
14:44632247 C T 0.201008 -6.8802e-06
14:44636931 G C 0.321684 -7.0795e-06
14:44641635 C T 0.528397 7.9989e-07
14:44647013 G A 0.096643 7.9031e-06
14:44653876 A T 0.142966 4.3490e-06
14:44655863 G T 0.311907 8.7211e-06
14:44656703 A T 0.179619 -5.4128e-06
14:44656882 G A 0.040492 9.6220e-06
14:44657901 C T 0.068143 1.9108e-05
14:44661363 T C 1.296716 7.1543e-05
14:44661608 C G 0.084968 -7.3950e-06
14:44665581 T C 0.039880 -8.1657e-07
14:44665615 G A 0.383677 2.9649e-05
14:44686270 T G 0.021619 -1.5158e-05
14:44692516 G A 0.056797 -1.7563e-05
14:44699899 G A 0.062618 -7.1414e-06
14:44722450 T C 0.164470 1.9558e-05
14:44732045 A G 0.405255 -1.0027e-05
14:44733804 G A 1.606491 6.1784e-06
14:44734929 A G 0.188350 -1.4978e-06
14:44735248 C T 0.055016 1.2016e-05
14:44743623 A G 0.055162 -6.8664e-06
14:44750081 C T 0.046591 5.1465e-06
14:44751053 T G 0.047927 -8.4644e-06
14:44769530 A G 0.145699 -8.4548e-07
14:44771340 A G 0.330126 -7.5961e-06
14:44787510 A G 0.052116 1.1633e-05
14:44797800 G A 0.339969 -5.6057e-06
14:44799724 T C 0.573581 2.4359e-06
14:44809296 A G 0.025376 1.2214e-05
14:44810203 T C 0.198261 1.0103e-05
14:44825916 A G 0.198257 -3.4876e-05
14:44830758 A G 0.094552 -8.1998e-07
14:44843492 C A 0.067136 4.0925e-07
14:44855822 G A 0.968762 1.7475e-07
14:44856570 G T 0.022551 5.1298e-06
14:44860906 G A 0.185926 -1.0099e-05
14:44875805 T C 0.280734 -2.1517e-05
14:44877790 A G 0.229549 2.9581e-05
14:44879327 G A 0.026491 1.8333e-05
14:44880183 T C 0.046697 -1.3500e-05
14:44891480 T C 1.329507 -5.7889e-05
14:44896102 C T 0.161770 1.4453e-05
14:44901490 C T 0.093553 -6.6896e-06
14:44904990 T C 0.392996 -8.7385e-06
14:44906192 G A 0.261650 -3.9225e-05
14:44909621 G T 0.237896 -6.6451e-06
14:44918261 A G 0.268147 1.2165e-05
14:44921353 G C 0.159717 7.0119e-06
14:44923657 T C 0.026376 -6.3447e-06
14:44934602 C T 0.226840 -8.9367e-06
14:44937826 G T 0.036263 3.4957e-06
14:44950886 C T 1.428609 -2.3602e-05
14:44952200 A G 0.400394 -2.5063e-05
14:44973638 T C 0.975538 -6.5825e-07
14:44975510 T C 0.753112 5.9180e-06
14:44975511 A G 0.442548 -1.7458e-07
14:44975606 T G 0.203204 -2.9086e-05
14:44977539 G A 0.206468 -2.6554e-05
14:44991061 G A 0.084010 -5.3326e-06
14:44995341 C T 1.618537 -2.3467e-05
14:45004380 G A 0.182152 -2.0876e-05
14:45016517 C T 0.247072 -1.3138e-05
14:45030874 C A 0.759752 1.7502e-05
14:45032823 T C 0.156140 3.8632e-06
14:45043394 C A 0.232534 -2.2834e-05
14:45043993 A G 0.438965 -3.0029e-06
14:45046941 G T 0.717237 1.8807e-05
14:45047156 C T 0.089667 -1.7546e-05
14:45057161 C T 0.068319 5.3413e-06
14:45057175 T C 1.543244 -1.8446e-07
14:45059567 T C 0.246266 2.8078e-05
14:45077939 A C 0.062543 -1.4409e-05
14:45082599 G A 0.434810 -3.3028e-07
14:45087842 T C 0.025539 1.3552e-05
14:45090279 A G 0.475156 1.7883e-06
14:45096590 C A 0.094478 -8.5573e-06
14:45099812 G A 0.022775 -6.0451e-07
14:45107461 G C 1.018798 1.5940e-05
14:45109838 C T 0.060153 -5.6635e-06
14:45116978 A G 0.170481 -3.5230e-06
14:45121586 A G 0.036331 -1.3801e-05
14:45123302 A C 0.899528 6.2633e-06
14:45150543 T C 0.035175 2.4532e-06
14:45157279 C T 1.012807 -3.9915e-06
14:45169402 G A 1.860900 1.2478e-05
14:45170946 A G 0.454549 1.8862e-05
14:45174113 C T 0.028796 3.0159e-06
14:45198196 G A 0.508226 2.0232e-05
14:45207565 T G 0.491023 1.5068e-05
14:45214600 T G 0.036229 1.6347e-08
14:45216225 C T 0.037789 9.4892e-06
14:45226482 G A 0.047815 1.1844e-06
14:45232008 C T 0.773208 -1.1822e-05
14:45235162 A C 0.090785 -1.3130e-05
14:45238477 T C 0.022520 1.3815e-05
14:45240664 G T 0.147746 -1.7001e-05
14:45247021 T C 0.206097 -5.3384e-06
14:45247188 A G 0.029500 5.9878e-06
14:45250418 G A 0.276916 -1.6988e-05
14:45250781 G T 0.088266 9.2435e-06
14:45257949 C T 0.067847 -5.0671e-06
14:45258596 T C 0.056046 1.2144e-05
14:45259057 A G 0.056546 -1.4040e-05
14:45265954 C T 0.034287 1.3658e-05
14:45268201 A G 0.210095 2.5957e-05
14:45271904 C T 0.105418 2.3749e-05
14:45280444 A C 0.137186 3.0693e-05
14:45282361 T C 0.032210 -8.2656e-06
14:45286210 G T 0.220971 1.3890e-05
14:45288659 A G 0.090309 1.0954e-05
14:45298614 C T 0.120609 1.2264e-07
14:45314983 A G 0.368874 -2.7333e-05
14:45317263 C T 0.034729 2.0002e-05
14:45322769 G T 0.162828 -2.8473e-05
14:45334987 A G 0.151598 3.0468e-05
14:45355829 T G 0.051688 1.2945e-05
14:45364920 G C 0.035379 1.5073e-05
14:45368614 G A 0.066579 -1.1204e-05
14:45373970 G C 0.093794 4.4386e-05
14:45378651 T C 0.088630 -1.7918e-05
14:45382228 A G 0.033420 -1.1807e-07
14:45389325 G T 0.153301 -2.9798e-05
14:45403699 A C 0.032292 -1.6189e-05
14:45407868 T C 0.061612 1.7900e-06
14:45415597 C T 0.096949 1.2610e-05
14:45416791 T C 0.035848 1.3417e-05
14:45432870 C G 0.097000 1.2394e-05
14:45433155 G C 0.061418 5.3704e-06
14:45440185 C T 0.116284 -3.6504e-06
14:45447187 T C 0.099064 1.6144e-05
14:45449336 G A 0.029684 -4.3423e-05
14:45450479 A G 0.032441 -1.7979e-05
14:45459531 T C 0.128479 -7.3090e-06
14:45467932 G C 0.278544 -7.7688e-06
14:45476327 G A 0.056216 2.2507e-05
14:45482491 G C 0.062662 3.8595e-06
14:45486304 A C 0.098731 8.6417e-06
14:45496934 T C 0.032720 1.0597e-05
14:45498426 A G 0.191441 4.7694e-05
14:45510965 C T 0.069407 7.5252e-06
14:45548268 C A 0.087668 1.0798e-05
14:45552813 C T 0.039540 -1.1233e-05
14:45576430 C T 0.032506 -1.1342e-05
14:45594495 A C 0.057345 1.2528e-05
14:45594596 A G 0.043531 2.5423e-05
14:45605463 G A 0.035698 1.4456e-05
14:45606287 T C 0.102219 1.7777e-05
14:45606387 G A 0.037099 -1.9504e-06
14:45607386 T C 0.101519 1.9426e-05
14:45614097 G A 0.050045 -3.3550e-06
14:45619217 G A 0.200216 1.2280e-06
14:45627128 G C 0.236325 3.3438e-06
14:45632340 A G 0.054873 1.4865e-05
14:45636328 G A 0.040631 -4.5722e-06
14:45644589 T G 0.234482 7.0365e-07
14:45645715 G A 0.062975 -1.7474e-06
14:45650900 G A 0.199145 -4.2302e-06
14:45651681 A G 1.456977 2.0900e-05
14:45656183 C T 0.029344 1.6180e-06
14:45658024 T C 0.043542 -1.0883e-05
14:45658449 G A 0.025743 4.3531e-06
14:45662639 G A 0.032849 -1.9312e-05
14:45665661 G A 0.062938 -1.4005e-06
14:45666429 G A 0.049937 2.2635e-05
14:45671944 G A 0.068132 -7.7141e-06
14:45676151 A G 0.034287 1.5150e-05
14:45688407 C T 0.093434 1.0511e-05
14:45691116 G A 0.027722 1.0293e-05
14:45693239 G C 0.033757 1.4411e-05
14:45693929 T C 0.057913 2.1974e-05
14:45700232 C A 0.145115 6.9509e-06
14:45700409 T C 0.229298 2.9515e-05
14:45702167 A G 0.063067 1.3634e-06
14:45711316 T C 0.077275 1.5727e-05
14:45711340 C G 0.025424 8.2710e-06
14:45720507 C G 0.183213 -1.8014e-05
14:45728550 G T 0.096711 -2.2459e-05
14:45729116 T C 0.043443 -2.9172e-05
14:45744776 C T 0.041508 -9.0275e-07
14:45760245 T C 0.023925 1.4244e-06
14:45769358 G T 0.132073 -2.0028e-05
14:45785503 T C 0.166598 -1.1367e-05
14:45789181 T C 0.807798 -2.3268e-05
14:45801724 C A 0.066453 6.7267e-06
14:45801798 T C 0.040907 -6.9939e-06
14:45822174 G A 0.042583 -1.2191e-05
14:45829229 C T 0.190128 -2.1744e-06
14:45829337 A G 1.879602 3.2874e-05
14:45833483 C A 0.083037 -2.1898e-05
14:45834071 T C 0.080113 3.6509e-05
14:45838527 G C 0.041087 -8.2581e-06
14:45840596 G A 0.063651 -1.1388e-05
14:45847309 C G 0.032105 -6.9876e-06
14:45850597 A G 0.065600 7.0575e-06
14:45852291 G A 0.094406 5.9397e-06
14:45875915 G A 0.186599 1.4128e-06
14:45888889 C T 1.968164 9.0639e-06
14:45897330 A G 0.804350 7.7911e-06
14:45905058 T C 0.047438 -5.3898e-06
14:45943003 A G 0.359286 -1.5428e-05
14:45958049 G T 0.124981 -1.0490e-05
14:45988741 T C 0.265207 3.2414e-06
14:46021277 G T 0.044810 -2.2763e-05
14:46036104 A G 1.064770 4.5662e-06
14:46059640 G A 1.966077 8.4372e-06
14:46064271 A G 0.389582 -6.7972e-06
14:46070123 G A 1.474449 1.5122e-06
14:46070192 T C 0.122254 -1.0982e-05
14:46080128 A C 0.388073 -4.2555e-06
14:46080757 A C 0.046731 1.9862e-05
14:46108688 T C 0.085903 1.2308e-05
14:46121416 A G 0.043698 -5.3944e-06
14:46122141 T C 0.203537 -8.3722e-06
14:46124677 A G 0.101464 4.6674e-06
14:46136723 C T 0.052673 1.8560e-05
14:46139841 T G 0.082320 -1.6190e-05
14:46174352 A C 1.603533 -3.9385e-06
14:46177742 A G 0.821217 7.7619e-06
14:46184620 C T 0.077805 2.2251e-05
14:46189231 A C 0.372172 1.2997e-05
14:46195491 A C 0.124369 -2.4305e-06
14:46200753 G A 0.153053 -1.1559e-05
14:46205361 A G 0.372444 1.2704e-05
14:46217649 T C 1.342498 2.0672e-05
14:46228238 G A 0.033709 -9.3518e-06
14:46235759 G A 0.810803 1.0900e-05
14:46247764 G A 0.052517 2.2189e-05
14:46255817 C A 1.205829 3.8624e-05
14:46266929 T C 0.057168 -7.9663e-06
14:46274688 A G 0.056583 -1.8555e-05
14:46279473 C T 0.152649 -1.1026e-05
14:46301989 A G 0.585351 -1.4783e-05
14:46303444 T C 0.676153 9.7005e-06
14:46305789 A G 0.914518 1.0000e-05
14:46305987 T G 0.027236 -8.0616e-06
14:46314981 A G 0.176138 -1.1489e-05
14:46317763 A G 0.369449 -2.0162e-05
14:46320159 A G 1.161825 -2.3274e-05
14:46323241 G A 0.054652 -7.3491e-06
14:46325812 C T 0.513516 1.1525e-05
14:46331178 T C 0.098197 7.8549e-06
14:46334096 C T 1.112980 9.1363e-06
14:46334199 T C 0.044153 6.9736e-06
14:46335482 G A 0.787389 6.3053e-06
14:46338526 A G 0.101390 3.0556e-06
14:46347491 A G 0.216290 6.2849e-06
14:46347545 T C 0.119524 6.7916e-06
14:46349901 A G 0.051650 2.0027e-05
14:46363298 G A 1.501056 6.8123e-06
14:46373834 T A 0.023347 1.8174e-05
14:46400403 G A 0.030656 2.1733e-05
14:46401450 G A 0.090558 1.5763e-05
14:46404526 T C 0.049763 -1.3482e-05
14:46405466 G A 0.059517 1.4097e-05
14:46406916 T C 0.120935 7.2675e-07
14:46407870 A C 1.130125 -1.4242e-05
14:46441840 C A 0.114016 2.8652e-06
14:46442861 G A 1.019624 -1.5975e-05
14:46451036 T C 0.099917 -7.5265e-06
14:46478176 G A 0.021551 1.6649e-06
14:46487838 A G 1.020280 -2.1719e-05
14:46494070 T C 0.105473 2.1219e-06
14:46502257 G A 0.048284 -1.3067e-05
14:46507219 C A 0.209728 5.0721e-06
14:46531972 T C 0.319328 4.8156e-07
14:46537107 A G 0.052650 5.6820e-06
14:46557999 G A 1.783391 -1.3698e-05
14:46562167 T C 0.036857 1.9608e-05
14:46571153 C A 0.290076 -7.4386e-06
14:46572740 C A 0.029310 -6.0334e-06
14:46574620 C T 0.158745 -8.1226e-06
14:46579423 C A 1.877266 2.4640e-06
14:46579685 A G 0.101624 -1.4710e-05
14:46592058 G A 0.096144 1.3419e-05
14:46596258 T C 0.046642 5.1053e-06
14:46602646 T C 0.393750 -7.6929e-06
14:46603680 G A 0.936260 8.0766e-06
14:46607820 A G 0.446747 -9.5265e-06
14:46624271 G A 0.024193 -1.2917e-05
14:46644695 T C 0.045377 3.2702e-06
14:46644750 C T 0.028712 -1.1096e-05
14:46654127 A G 0.461404 -1.0215e-05
14:46671915 G C 0.460248 -8.4510e-06
14:46683669 G A 0.130104 -5.8025e-06
14:46688897 A G 0.272676 -5.5320e-06
14:46698464 T G 0.023493 -1.5079e-05
14:46721454 C A 0.023146 -4.3661e-08
14:46722662 G A 0.197587 1.2363e-05
14:46732517 T C 0.461730 -6.1376e-06
14:46743561 A G 0.103079 2.3503e-07
14:46749645 G A 0.367079 -2.3994e-05
14:46750203 G A 0.031214 -5.0739e-06
14:46751560 G A 0.097395 6.4710e-06
14:46756832 C T 0.054081 5.2178e-06
14:46759199 C G 0.342379 -2.2685e-05
14:46759568 G A 0.498744 -6.2722e-06
14:46767954 A G 0.090224 -1.9579e-05
14:46775571 T C 0.036820 5.4123e-05
14:46781790 T G 0.051099 -6.9501e-06
14:46783509 G A 0.081562 -5.9660e-06
14:46783950 G A 0.020875 6.3483e-06
14:46784593 C T 1.300092 1.6831e-05
14:46793782 G A 0.242013 4.6794e-06
14:46797956 C T 0.149613 -1.7946e-05
14:46799122 T G 0.132420 -1.2156e-05
14:46808469 G A 0.042471 1.8828e-06
14:46816229 G A 0.050212 -1.3485e-05
14:46819096 C T 0.139743 -2.0755e-05
14:46832166 A G 0.104973 -1.1008e-05
14:46836825 A G 0.031404 7.6134e-06
14:46847426 C A 1.113843 3.7645e-05
14:46854534 T G 0.025312 1.2089e-05
14:46869876 T C 0.036830 2.6948e-08
14:46870655 A G 0.049189 -1.3483e-05
14:46873450 T G 0.048570 1.8922e-05
14:46884536 C A 0.020695 -1.8089e-05
14:46899808 A C 0.038224 -1.8778e-05
14:46906052 T G 0.578728 2.1954e-05
14:46913902 A C 1.875155 -1.7632e-05
14:46927309 G C 0.152230 1.2227e-05
14:46955203 A G 0.755590 5.1918e-05
14:46959926 A G 1.127313 -6.7784e-05
14:46969266 A G 0.748168 4.5591e-05
14:46984281 A G 0.400037 -1.8857e-06
14:46984498 C T 1.133627 -3.3749e-05
14:46994176 A G 0.047448 -1.4465e-05
14:46996728 G A 0.166017 2.0492e-05
14:47032021 C T 0.058049 -2.0915e-06
14:47034025 G A 0.397286 -4.4386e-07
14:47034862 T C 0.041332 1.2197e-06
14:47054451 T C 0.059232 -6.4310e-06
14:47074110 T C 0.083897 2.9858e-05
14:47080040 C T 0.029697 -2.3488e-06
14:47099451 C T 0.313780 1.7077e-05
14:47113747 T C 0.022265 -4.8808e-06
14:47125094 T C 0.027770 -2.0704e-06
14:47136591 G A 1.114900 -2.9743e-05
14:47141896 C T 1.661667 -6.5166e-06
14:47142380 C T 0.547711 2.2213e-05
14:47154543 T C 0.042777 3.3228e-06
14:47157554 A C 0.023146 6.9003e-06
14:47168696 T G 0.281628 2.8007e-06
14:47175361 T G 1.313314 1.8169e-05
14:47183963 A C 0.063298 3.8640e-05
14:47197463 G C 0.023547 -8.5889e-06
14:47199330 A G 0.020324 -2.6897e-05
14:47216436 A G 0.068581 -1.2572e-06
14:47236264 G A 0.483193 -9.5080e-06
14:47236919 A C 0.021745 -4.2547e-06
14:47236994 T C 0.410138 -5.4131e-06
14:47238925 C T 0.929474 -2.6653e-05
14:47238939 G A 0.164392 1.1285e-05
14:47239232 T C 0.058038 -3.3620e-05
14:47243109 A G 1.034267 -3.5897e-05
14:47247998 A G 0.028314 -1.3183e-06
14:47248077 C T 0.088174 2.6914e-05
14:47259296 A G 0.043844 -9.6045e-06
14:47267652 T C 0.350899 6.5790e-06
14:47275461 A G 0.127459 9.1951e-07
14:47286010 A G 0.062557 -1.3733e-06
14:47295566 C T 0.034848 2.3501e-05
14:47296211 C T 0.111715 -2.5241e-05
14:47296286 C T 1.012008 -2.7768e-05
14:47316881 G T 0.021347 -6.9377e-06
14:47320923 T G 1.397133 1.4724e-05
14:47326065 A G 0.552628 -9.6908e-06
14:47337988 G A 0.064301 -8.9566e-06
14:47355208 C T 0.296475 1.1916e-05
14:47362685 G A 0.109488 3.4846e-05
14:47399818 T C 0.033988 7.7570e-06
14:47403684 C A 1.195123 -2.1018e-05
14:47409180 G A 0.110793 -5.4012e-06
14:47417588 A G 1.015388 7.0731e-06
14:47418115 A C 0.048655 1.3664e-05
14:47426637 A C 0.048747 1.4682e-05
14:47431531 A G 0.154794 2.6135e-07
14:47433939 C T 0.146852 1.5534e-05
14:47439586 T C 0.033951 -2.3098e-06
14:47442301 C T 1.323860 2.2652e-05
14:47444606 T C 0.061163 6.9860e-06
14:47454610 A G 0.162355 -2.2616e-06
14:47457846 C T 0.196360 -1.4443e-05
14:47457998 C T 0.049773 2.0356e-05
14:47461203 C T 0.298379 1.8954e-05
14:47466217 A G 0.026780 4.8976e-06
14:47467731 G T 0.121333 1.3506e-05
14:47468006 A G 0.609938 -2.8377e-05
14:47471091 C T 0.020100 -1.3391e-05
14:47476644 A G 0.040665 4.7622e-06
14:47478966 G A 0.205846 -3.8385e-06
14:47481897 G A 1.716550 -1.0231e-05
14:47483336 A G 0.033434 -7.7837e-06
14:47490495 T C 0.256731 5.7616e-06
14:47501341 G T 0.561899 5.4517e-06
14:47505823 T C 0.089300 -7.4082e-06
14:47513816 T C 0.195238 1.4490e-05
14:47519469 G C 0.022191 3.8409e-06
14:47520414 A C 0.150333 4.7909e-06
14:47532254 C T 0.401641 4.3119e-06
14:47534306 A G 0.742287 -4.7375e-05
14:47541629 A G 0.041536 1.8168e-05
14:47541797 C T 0.736344 -5.2914e-05
14:47547501 C T 0.081630 -8.0971e-06
14:47549963 T C 1.616197 -3.2432e-05
14:47560881 T C 1.924476 -3.6261e-06
14:47561108 G A 0.289135 6.9099e-06
14:47573116 T C 0.940806 2.4500e-05
14:47580825 C A 0.275382 4.1361e-05
14:47584604 T C 0.212210 1.3991e-05
14:47587799 C A 0.065793 -1.2811e-05
14:47603022 C T 0.227914 1.8961e-05
14:47619430 T C 0.042443 1.7376e-05
14:47625558 G A 0.380539 -5.6948e-06
14:47631057 C T 0.044014 2.1921e-06
14:47636386 T G 0.041063 -1.6319e-07
14:47637259 T C 0.054652 2.5539e-05
14:47647284 C T 0.132202 2.9721e-06
14:47658859 A C 0.128734 5.3900e-06
14:47685105 A G 0.031785 -5.6001e-06
14:47685423 A G 0.125882 2.9789e-05
14:47689457 T C 0.412038 1.6094e-05
14:47690236 C T 0.077441 -8.0631e-06
14:47706598 T C 0.037585 -1.0356e-05
14:47744407 T C 0.579792 9.9086e-07
14:47765707 C T 0.066195 -1.3447e-05
14:47776231 C T 0.363210 2.8164e-05
14:47777150 T C 0.218126 2.1510e-05
14:47789234 G A 0.051184 1.0103e-05
14:47791871 G T 0.229060 2.8041e-05
14:47819998 T G 0.709451 5.4216e-06
14:47832088 T C 0.059643 4.7918e-06
14:47843447 C T 0.030615 -1.1105e-05
14:47857514 C T 0.025203 2.4687e-05
14:47859133 C T 0.532586 2.8986e-05
14:47874557 G A 0.091863 -1.6740e-05
14:47879170 T C 0.038935 -1.1715e-05
14:47885901 C T 0.074714 -7.7651e-06
14:47888104 C T 1.256268 -7.3760e-06
14:47904559 C T 0.043045 -8.9353e-06
14:47910570 C T 0.244886 -2.9499e-06
14:47913164 G A 0.109950 -1.2032e-05
14:47917007 T G 1.255996 -1.0775e-05
14:47935780 T C 0.220308 2.4267e-05
14:47937355 T C 1.489024 -2.9106e-05
14:47950439 G T 0.024628 2.3210e-05
14:47957264 A G 0.035321 -1.1045e-05
14:47975586 T C 0.526619 -1.0366e-04
14:48002402 T C 0.097813 -4.0033e-05
14:48011658 G C 0.080396 6.5084e-06
14:48014221 C T 0.020195 8.5009e-06
14:48015982 C A 0.752221 1.5702e-05
14:48034860 G T 0.457830 -6.6796e-06
14:48034998 C A 0.213594 1.5799e-05
14:48035409 A G 0.041056 -9.3571e-07
14:48041430 T C 1.490741 -2.4963e-05
14:48041708 A G 0.130206 1.8577e-05
14:48043228 A G 0.060731 9.3653e-06
14:48056210 C T 0.719562 2.1207e-05
14:48068219 A G 0.517065 5.0398e-05
14:48072313 A C 0.030952 -1.2432e-05
14:48086308 C T 0.055128 2.3536e-05
14:48094329 C T 0.029901 -6.7750e-06
14:48094913 A G 0.069571 -1.1816e-05
14:48100745 G A 0.020739 1.2523e-05
14:48106794 G A 0.023187 3.5556e-05
14:48108274 C T 0.298294 2.3241e-05
14:48120503 A G 0.050763 1.8873e-05
14:48120953 G A 0.217589 -1.0233e-05
14:48121024 G A 0.037048 1.7185e-06
14:48129138 C T 0.583342 -3.8819e-05
14:48139177 G A 0.790306 8.3902e-06
14:48145604 G A 0.285707 2.4467e-05
14:48149675 G T 0.119837 2.8585e-06
14:48161685 A G 0.102889 -3.1757e-05
14:48166232 A G 1.274029 2.1291e-05
14:48168387 G A 0.025138 -1.5724e-05
14:48169101 A G 0.219207 -5.2428e-06
14:48176450 A G 0.071403 -1.3912e-05
14:48177562 A G 0.060877 2.3168e-05
14:48178421 G A 0.080892 -3.9079e-05
14:48178820 C G 0.303791 1.8006e-05
14:48179557 C G 0.021409 1.4465e-05
14:48179595 T C 0.083432 -8.3549e-06
14:48180004 G A 0.422149 5.6935e-05
14:48180670 G T 0.099962 -1.7290e-05
14:48183462 A G 0.600188 -7.4494e-05
14:48217791 T C 0.194239 1.3084e-05
14:48230056 T C 0.075394 -9.3251e-06
14:48236374 T C 0.050236 -1.0117e-05
14:48236767 C T 0.562742 3.5025e-05
14:48243724 A G 0.148555 3.8293e-06
14:48244403 G A 0.060870 -1.5607e-05
14:48252903 T C 0.046843 -7.7231e-06
14:48254478 G C 0.040169 1.2984e-05
14:48256720 G C 0.077757 -9.1182e-06
14:48260949 A G 0.418787 5.1825e-05
14:48261682 C T 0.044364 -2.4832e-06
14:48270105 G A 0.113132 -1.1292e-05
14:48272674 G A 0.148089 1.3235e-05
14:48284939 A G 0.225619 -9.7886e-06
14:48286451 A G 0.147685 3.7346e-06
14:48289422 A C 0.024489 -2.0844e-05
14:48301495 T G 0.975450 -1.1319e-06
14:48302343 C G 0.270755 5.1787e-05
14:48304465 G T 1.331928 -7.5484e-06
14:48308952 C T 1.350246 2.1420e-05
14:48313847 T C 0.294221 1.5508e-05
14:48332192 C T 0.547507 -3.7243e-06
14:48334095 C T 0.443510 -4.0540e-06
14:48347376 C T 0.072114 2.9994e-06
14:48359064 A G 0.506570 8.1318e-06
14:48369229 T C 1.204190 -3.0502e-06
14:48380258 G A 0.161825 -1.1676e-05
14:48382285 A G 0.024635 4.5836e-06
14:48387621 A G 0.151248 -3.7903e-06
14:48392457 T C 1.728874 -2.6381e-06
14:48397185 G A 0.484553 -1.5936e-06
14:48404530 G A 0.704066 -1.8865e-05
14:48428652 G A 0.051297 -1.2146e-05
14:48435714 G A 0.143092 -2.0001e-06
14:48447496 G A 0.058443 2.0408e-05
14:48447924 A G 0.059069 -1.8448e-05
14:48453889 T G 0.029844 -1.1835e-05
14:48455899 T C 0.043936 3.3374e-06
14:48459986 G A 0.158881 -4.6000e-06
14:48470646 A G 1.704426 5.8930e-06
14:48474912 C A 0.020171 -1.6315e-05
14:48478370 C T 0.185865 -3.0408e-05
14:48479196 G A 0.320267 3.0021e-05
14:48479394 A G 0.082973 2.0816e-05
14:48484674 A C 1.711579 1.1909e-05
14:48484814 C T 0.500076 -3.4522e-05
14:48485267 A G 0.022452 -2.5122e-06
14:48489032 G C 0.030316 1.5214e-05
14:48490129 C T 0.031316 1.1651e-05
14:48491501 T C 1.283297 4.0769e-05
14:48492914 T C 0.256891 3.7715e-06
14:48494728 T C 0.398449 3.7813e-05
14:48497269 A G 0.090639 3.1871e-05
14:48501693 C T 0.020889 -1.5585e-05
14:48506103 T C 1.393591 5.7544e-06
14:48509364 T C 0.062445 7.5697e-06
14:48509645 G A 0.060853 1.1086e-05
14:48509958 C G 0.182285 -1.5673e-06
14:48510581 T C 0.195939 -3.7859e-07
14:48513333 C T 0.046537 2.5656e-05
14:48528028 C T 0.582050 2.2393e-05
14:48534017 G A 0.146801 -1.3558e-06
14:48549762 A G 0.255442 -3.6429e-05
14:48554529 A G 0.206223 4.6178e-06
14:48555397 C A 0.025910 8.5754e-06
14:48556901 T C 0.702400 2.3463e-07
14:48558436 T C 0.449695 2.8104e-05
14:48559574 T C 0.386845 -4.9376e-06
14:48563040 A G 0.074419 4.5879e-05
14:48564956 A G 0.671315 5.0368e-06
14:48565619 C T 1.270568 1.6435e-05
14:48573236 C T 0.062720 1.8876e-05
14:48575057 T C 1.866431 2.9106e-05
14:48577884 T C 0.138206 -1.7200e-05
14:48578504 C T 0.057498 -2.3537e-05
14:48578916 A C 0.418382 -2.2350e-08
14:48581973 G T 0.056162 3.7665e-05
14:48584028 T C 0.385428 -1.1529e-05
14:48584096 C T 0.076363 -5.2258e-06
14:48613000 C A 0.360997 -2.7401e-05
14:48620829 G A 0.038404 4.9528e-05
14:48621499 C T 0.027039 -2.2859e-05
14:48640454 A C 0.078961 9.5541e-06
14:48669638 T C 0.054176 2.5945e-05
14:48676427 A G 1.490758 -5.3211e-05
14:48686489 A C 0.270721 -2.5207e-06
14:48698503 C G 0.062431 -9.1430e-06
14:48700658 T C 0.060153 7.7412e-05
14:48705469 A G 0.131961 -2.5887e-05
14:48706872 C T 0.065283 9.3584e-06
14:48711150 T C 0.260562 -1.5956e-04
14:48730509 T C 0.424162 1.9142e-06
14:48763003 T C 0.260678 -2.8279e-06
14:48766964 C T 0.071957 1.0091e-05
14:48779939 C T 0.079814 -2.0150e-06
14:48785359 T G 0.203306 2.5309e-05
14:48822073 G A 0.055852 1.0615e-05
14:48825190 G A 0.396953 -2.5117e-06
14:48829035 A G 0.071893 5.4373e-06
14:48831461 G A 0.133270 1.6066e-05
14:48833463 G A 0.152907 3.0959e-06
14:48846206 G C 0.132909 1.7407e-05
14:48857787 C G 0.063029 -6.1096e-06
14:48859499 G A 0.038347 4.8120e-05
14:48863145 A G 0.058242 -2.5333e-05
14:48869362 A G 1.814771 4.4943e-05
14:48871016 T C 0.076697 5.6618e-06
14:48875283 C T 1.611791 1.7966e-05
14:48893294 G A 0.031000 2.0480e-06
14:48894981 T C 0.104881 -1.5833e-05
14:48897238 C A 0.024703 1.8729e-05
14:48899684 A C 0.043453 -5.9726e-06
14:48900270 T C 0.143952 7.9504e-06
14:48907542 T C 0.173537 2.4583e-05
14:48920008 G A 0.302499 -2.2214e-06
14:48924056 G T 0.379424 -2.1136e-05
14:48933191 A T 0.121119 5.9168e-06
14:48937645 T G 0.095800 2.9742e-05
14:48941050 G A 0.063434 -2.8255e-05
14:48948553 G T 1.392928 2.9546e-05
14:48966412 T G 0.157969 -2.5548e-05
14:48966575 T C 0.063985 -2.5222e-05
14:48968232 T G 0.560668 4.1415e-06
14:48978532 A G 1.548242 7.0300e-06
14:48988718 T C 0.088147 -1.4063e-05
14:48993056 T C 0.106890 -9.6656e-06
14:48997547 A C 0.312372 -7.5534e-06
14:48997919 T C 0.223409 1.8645e-05
14:48999279 G A 0.580659 -3.0806e-05
14:48999342 A C 0.030558 1.4415e-05
14:49000812 A G 0.107910 -1.0438e-05
14:49022800 G C 0.370329 -1.4328e-05
14:49025217 G A 0.454114 3.8551e-05
14:49025651 C T 0.029891 1.7901e-05
14:49036900 T G 0.257203 -2.1475e-05
14:49039024 G A 0.942179 8.6455e-06
14:49046714 G C 0.244570 -4.7661e-06
14:49051663 T C 0.139345 -4.5896e-06
14:49054202 G A 1.840480 -5.9320e-06
14:49063187 A G 0.435385 6.3846e-06
14:49063270 T C 0.250390 2.1856e-06
14:49066530 A G 0.669218 1.4832e-05
14:49074462 A G 0.233143 -4.7393e-05
14:49075381 A G 0.027780 -2.4139e-07
14:49083169 T C 0.079831 8.9410e-06
14:49085686 C G 1.645681 3.0106e-05
14:49095344 C T 0.639782 3.6652e-06
14:49096831 A G 0.044521 -2.7744e-05
14:49100193 A G 0.057685 7.6509e-06
14:49105221 T C 0.148691 -1.3601e-06
14:49118808 C A 0.270187 1.5452e-05
14:49119929 A G 0.174662 -4.4027e-06
14:49124236 C A 0.336905 2.1185e-06
14:49139978 C T 0.175421 -7.4475e-07
14:49142159 G C 0.038085 -7.3669e-06
14:49145707 A G 0.172436 6.5232e-06
14:49146063 G T 1.007089 3.3202e-06
14:49148535 C A 0.146614 9.8475e-06
14:49154441 C A 0.409165 -2.2552e-05
14:49165339 T C 1.850194 8.1522e-06
14:49176345 A G 0.125120 1.5044e-05
14:49189707 A G 1.420980 2.0460e-05
14:49193251 A G 0.040750 3.7144e-06
14:49194041 C T 0.107200 -2.0808e-05
14:49201315 A G 0.252858 -1.3734e-05
14:49209046 G C 0.069754 -3.9352e-06
14:49210639 G A 0.391299 7.8720e-06
14:49210744 A G 0.044606 4.6449e-05
14:49212417 C T 0.163164 -1.1530e-05
14:49214536 G A 0.052605 8.2710e-06
14:49217431 G A 0.259818 8.4939e-06
14:49236993 C T 0.059878 -1.2898e-05
14:49242414 A C 0.660745 1.0299e-05
14:49242475 C T 0.042705 -6.8562e-06
14:49243707 A G 0.173513 5.2865e-06
14:49244372 C G 0.042270 1.9692e-06
14:49247763 G C 0.120418 -5.5706e-07
14:49252734 C T 0.027637 -5.9445e-06
14:49258216 C T 0.141419 2.4570e-05
14:49260415 G T 0.291419 -1.2605e-05
14:49268565 C T 0.177654 -1.6317e-05
14:49274078 G C 0.159040 -1.1509e-05
14:49275442 G A 0.066351 7.9874e-05
14:49275496 C A 0.118871 -7.4877e-06
14:49277736 T C 0.113207 -2.3807e-05
14:49305982 T G 0.065753 -3.5296e-05
14:49308277 A G 0.076850 3.9818e-05
14:49311170 C A 0.044510 -2.8622e-05
14:49311316 C A 0.117110 -2.4343e-05
14:49315888 G A 0.035555 -1.6408e-05
14:49317324 G A 0.050188 3.6467e-06
14:49318049 G A 0.031204 -9.4263e-06
14:49319427 G A 1.302414 -2.9896e-06
14:49327033 A G 0.029109 -9.6960e-06
14:49336580 A C 0.059653 3.1646e-05
14:49339739 T C 0.116498 -1.0998e-05
14:49341321 C T 0.024550 -2.6731e-06
14:49344833 T C 0.047887 -5.3468e-06
14:49344907 G T 1.010278 1.0969e-06
14:49344969 C A 0.075700 -4.7177e-05
14:49352950 T C 0.107961 -8.7994e-06
14:49353380 T G 0.054479 -9.1582e-06
14:49355219 G A 0.022034 1.0081e-05
14:49357871 C A 1.210857 8.5745e-06
14:49360530 A C 0.071383 3.0842e-05
14:49368831 C G 0.125759 -1.4173e-06
14:49373402 T C 0.048420 1.1335e-06
14:49374933 C A 0.382670 3.3699e-05
14:49390243 A G 0.064879 2.4429e-05
14:49395776 G A 0.025645 -1.7323e-05
14:49405740 C G 0.762298 -6.5762e-06
14:49412976 A C 0.270405 -8.4149e-06
14:49414028 A C 0.095685 -5.1267e-05
14:49414613 A G 0.078114 -5.4159e-07
14:49415642 A C 0.122992 -1.5455e-05
14:49417682 C T 0.109012 5.9739e-06
14:49430651 A G 0.080246 -1.1284e-05
14:49430823 G A 0.111528 3.2282e-06
14:49439668 C A 1.732080 -1.4504e-05
14:49457149 A C 0.073912 1.7955e-05
14:49459501 A G 0.039659 1.1006e-05
14:49461918 G C 0.037949 -1.7368e-05
14:49465242 C A 1.275586 -2.5320e-05
14:49471837 T C 0.085070 8.1928e-06
14:49471843 G A 0.044065 2.3591e-05
14:49472632 A G 0.099673 1.0411e-05
14:49485194 A C 0.020946 2.3814e-05
14:49489589 A G 0.936519 -1.0435e-05
14:49490986 C G 0.089772 -1.0323e-05
14:49506917 T C 0.031017 -1.7570e-05
14:49506922 C A 0.040441 2.2338e-05
14:49513173 G T 0.215620 -1.1991e-05
14:49513866 C T 0.051684 -5.1289e-05
14:49514071 G A 0.045194 1.3867e-05
14:49519533 T G 0.153828 1.8834e-05
14:49519580 C G 0.032020 4.4935e-06
14:49525203 T C 0.524487 -8.8616e-06
14:49543091 C T 0.097809 1.4099e-05
14:49543462 A G 0.094076 -5.3233e-05
14:49546662 T C 0.495813 -1.1699e-05
14:49573800 G A 0.021296 -6.4098e-06
14:49574880 G A 1.351232 -1.3535e-06
14:49575098 A G 0.160013 2.1595e-05
14:49578340 T C 0.039265 6.2006e-06
14:49580913 C T 0.098037 -2.4386e-05
14:49583121 C A 0.511898 5.0253e-06
14:49600776 T C 0.165939 1.0687e-05
14:49605944 A C 0.553974 7.1033e-06
14:49623145 G T 1.441960 7.4314e-07
14:49626024 A C 0.092319 -1.9566e-05
14:49634998 C T 0.841106 -1.8265e-05
14:49636822 G A 0.189710 2.4060e-05
14:49657417 G T 0.044374 -3.5284e-06
14:49673322 G A 0.058276 4.8769e-06
14:49680070 A G 0.087705 1.0467e-05
14:49681949 C T 0.136438 -1.1540e-05
14:49683250 C G 1.590522 -8.8931e-06
14:49683786 A G 0.068506 1.2755e-05
14:49692138 A G 0.104857 -1.6893e-05
14:49704433 A G 0.039047 3.6178e-06
14:49707878 C T 0.073987 1.9747e-05
14:49730996 A G 0.088100 -2.7384e-06
14:49745247 G A 0.044113 -2.4292e-05
14:49755449 T C 0.345548 1.0764e-05
14:49768561 G T 0.085737 1.4361e-05
14:49773897 G A 0.990616 -3.7915e-05
14:49776562 T C 0.371699 1.4786e-05
14:49777213 C T 0.023054 1.3189e-05
14:49795807 C T 0.373148 2.5737e-05
14:49797679 C T 1.193219 -9.5636e-05
14:49800081 G A 0.128564 3.9122e-06
14:49806075 C T 1.106421 5.8523e-05
14:49806657 T C 0.040995 -8.5682e-06
14:49806845 A G 0.051164 -4.0949e-05
14:49811146 A C 1.960956 -1.0097e-05
14:49812430 G A 0.303740 -2.8711e-05
14:49821858 C T 1.660286 2.5408e-05
14:49829709 C T 1.655210 -2.1044e-05
14:49833552 T C 0.108924 -2.7169e-05
14:49834967 T C 0.942220 -3.2872e-05
14:49844428 G A 0.051225 -5.0105e-05
14:49848464 C A 0.446495 -9.8229e-06
14:49856029 A G 0.082041 1.0408e-05
14:49891312 C A 0.052755 4.4877e-06
14:49896635 A G 0.036514 4.4621e-06
14:49904851 T C 0.749593 1.9604e-05
14:49915482 C T 0.463420 -3.2039e-06
14:49922062 C T 0.207461 4.7582e-05
14:49931040 C A 0.042182 2.1040e-06
14:49947327 C T 0.050606 -4.0687e-06
14:49949514 G T 0.203867 5.5107e-05
14:49949595 T C 1.957927 1.0953e-05
14:49950602 A C 0.037201 1.6079e-05
14:49951350 C T 0.399428 -9.6379e-05
14:49955381 C T 0.216888 4.7286e-05
14:49957332 C T 0.771335 2.1740e-05
14:49959191 A C 0.091244 2.8387e-05
14:49961319 T C 0.066599 1.4469e-05
14:49967069 G A 0.943872 3.1404e-05
14:49968896 C A 0.562205 1.3572e-05
14:49973040 C T 0.190506 -4.8507e-06
14:49974684 G T 0.073531 1.6511e-06
14:49974758 G T 0.042511 -4.1254e-06
14:49982540 A G 0.355751 6.2558e-06
14:49989497 A G 0.121863 2.0313e-05
14:49994023 T G 0.393519 1.9888e-05
14:50004573 C T 0.582862 4.8008e-06
14:50006684 T G 0.084509 -4.3067e-05
14:50009202 T C 0.189231 -1.7640e-05
14:50010885 C T 0.030282 4.7206e-06
14:50014943 C T 0.290974 -3.9756e-06
14:50023862 G A 1.084703 -9.0299e-06
14:50034032 C T 0.173483 -1.0872e-07
14:50059347 A C 0.021592 5.1678e-05
14:50063332 G A 1.506128 1.1638e-05
14:50071603 G T 0.460635 2.5619e-05
14:50072056 T C 0.067255 -2.0390e-05
14:50074502 G A 0.023877 3.9159e-06
14:50074520 T C 0.465738 2.5925e-05
14:50086563 T C 1.536546 1.5732e-05
14:50092471 C T 1.074782 -3.6506e-06
14:50098031 A C 1.740549 5.7877e-06
14:50101682 G C 1.540939 1.9000e-05
14:50108662 C T 0.792043 -9.7856e-06
14:50125224 T C 0.020810 3.5858e-05
14:50138057 C T 0.415774 1.3899e-05
14:50138741 A G 0.037830 1.3279e-06
14:50149727 T G 0.035753 -3.2047e-06
14:50155059 C A 0.059235 -9.9037e-06
14:50158189 T C 0.034008 1.6367e-05
14:50161595 G A 1.379512 -1.9413e-05
14:50171729 G A 0.037065 -8.2358e-06
14:50175488 T C 0.030289 -1.9839e-05
14:50190977 T C 0.026967 7.7331e-07
14:50192912 A G 0.033577 2.3399e-05
14:50196586 A G 0.218588 5.2134e-06
14:50211685 G C 0.261419 -3.2034e-06
14:50214790 A G 0.020130 -3.7777e-06
14:50215954 G A 0.335260 -1.0171e-05
14:50216954 T C 0.218044 5.4701e-06
14:50230679 G A 1.943515 7.8951e-06
14:50242240 A C 0.060762 -5.7580e-06
14:50249717 G C 0.036847 -6.6466e-06
14:50252663 C T 0.021572 3.8191e-05
14:50254090 C T 0.227469 -2.2385e-05
14:50263951 G T 0.432678 1.2669e-05
14:50305632 C A 0.022252 -1.4503e-05
14:50315103 C T 0.033277 1.7465e-05
14:50318287 C G 0.020188 3.7299e-05
14:50354506 A G 0.238987 1.0910e-05
14:50361074 T C 0.090333 3.8665e-05
14:50362674 G T 0.044116 -1.0539e-05
14:50373177 T C 1.769546 -8.0757e-06
14:50377770 A G 0.240928 -1.3171e-05
14:50383831 A G 0.051375 -1.6352e-05
14:50388647 T C 0.202419 -1.5269e-05
14:50399895 T C 0.378601 2.6631e-05
14:50408351 T C 0.378322 1.5105e-05
14:50421722 C G 0.262456 6.9644e-06
14:50427619 T C 0.058324 -2.9781e-05
14:50429179 T C 0.424855 -1.2996e-05
14:50431214 A G 0.288002 1.6055e-05
14:50431635 C A 0.033084 2.4646e-06
14:50433111 G T 0.893426 -1.2443e-05
14:50435053 T G 0.120374 3.1581e-05
14:50438650 G A 0.486872 -1.2924e-05
14:50440779 T C 0.073348 -1.6307e-05
14:50445129 G A 0.601486 4.4724e-05
14:50445768 G A 0.363264 -9.0420e-06
14:50446256 T C 0.310611 -8.7082e-06
14:50446617 C G 0.278782 -2.0807e-05
14:50455087 C T 0.835697 3.0106e-06
14:50455729 T C 1.368034 2.2939e-05
14:50457947 G A 0.066878 -9.3799e-06
14:50459673 C T 1.421306 1.8949e-05
14:50463490 T C 1.040699 -8.7823e-06
14:50465657 T C 0.032288 7.4459e-07
14:50467064 C T 0.073997 -4.3695e-06
14:50469252 A C 0.111402 -2.3688e-06
14:50469912 A G 0.050882 3.3443e-05
14:50472405 A G 0.563803 -5.3676e-06
14:50474006 G C 0.148555 6.9092e-05
14:50477412 T C 0.034427 -1.6892e-06
14:50479810 G T 0.561783 6.0819e-06
14:50480108 G T 0.073817 5.7296e-06
14:50480717 A G 0.497108 6.8400e-07
14:50481182 C A 1.206094 3.0580e-05
14:50482380 A G 0.052221 -7.4776e-06
14:50484242 G A 0.055947 -1.3394e-05
14:50484648 A G 0.029697 1.9485e-06
14:50486248 T G 0.245018 -3.2454e-05
14:50486791 T C 0.092638 2.3280e-05
14:50486940 A C 0.043491 1.3957e-05
14:50489311 C T 0.181653 3.7979e-05
14:50489505 C T 1.256374 2.1285e-05
14:50492793 G A 0.111657 -1.0931e-05
14:50499943 A G 0.043338 4.0949e-06
14:50501890 G A 0.056712 -9.0743e-06
14:50502898 A C 0.043990 4.9073e-06
14:50502985 C T 0.179976 1.6279e-05
14:50505211 C T 0.822692 9.0680e-05
14:50506316 T C 0.381803 -1.7509e-05
14:50507257 T C 0.474965 -2.3123e-05
14:50509214 C G 1.034556 -1.5215e-06
14:50509972 A G 0.122540 -2.2668e-05
14:50512111 T C 0.155328 8.8624e-06
14:50512347 G A 0.077526 1.4482e-05
14:50514353 A G 0.024373 7.1980e-06
14:50515075 C T 0.958842 7.1784e-06
14:50515230 A G 0.411698 -3.3430e-06
14:50515828 A G 0.412990 1.2634e-05
14:50516192 A C 1.232344 -1.0062e-05
14:50517910 A G 1.552811 -9.5601e-06
14:50519643 G C 0.023391 1.6721e-06
14:50520316 T C 0.098078 1.8423e-05
14:50521067 A G 0.670010 -2.7329e-06
14:50522442 A G 0.026998 1.2830e-05
14:50525113 C G 0.079155 1.7426e-06
14:50528696 T C 0.029351 1.0431e-05
14:50530224 T C 0.543472 1.9260e-05
14:50532350 T C 0.027134 -1.4403e-05
14:50533434 G T 0.104497 -1.3003e-05
14:50534045 G A 0.065559 2.3433e-06
14:50535423 G A 0.034763 7.1186e-06
14:50538926 G A 0.391554 2.1234e-05
14:50559288 G A 0.051409 -1.2643e-05
14:50563262 C T 0.802807 -2.6523e-05
14:50563347 C T 0.023724 -3.2144e-06
14:50572488 A G 0.327610 -1.8562e-05
14:50577310 G A 1.747951 -1.7062e-05
14:50579357 G A 0.031176 3.0179e-06
14:50583083 T G 0.328967 1.5340e-05
14:50603986 A G 0.047451 5.5144e-06
14:50612457 T C 1.746094 -1.4935e-05
14:50616221 C T 1.369075 -1.8098e-05
14:50652449 C T 0.036398 -1.5139e-05
14:50655307 T C 0.060170 5.9779e-06
14:50655338 C T 0.020719 -6.4279e-06
14:50655357 C G 0.022075 -4.4343e-06
14:50656465 G C 0.048726 -1.7556e-05
14:50661102 G A 0.330646 1.0765e-05
14:50661138 C T 1.771121 -7.9338e-06
14:50662901 C T 0.041345 8.1667e-06
14:50676804 G A 1.807023 -1.6062e-05
14:50682137 G C 0.036334 -1.8733e-05
14:50687338 T C 0.026590 -1.4909e-06
14:50696798 G A 0.332384 8.8528e-06
14:50699549 T C 0.384615 8.3635e-06
14:50699868 C A 1.235615 -1.9109e-05
14:50704331 T C 1.767575 -3.4987e-06
14:50704435 A G 0.078359 1.2177e-05
14:50711363 T C 0.040352 7.2724e-05
14:50715642 T C 0.589080 1.0194e-05
14:50723960 C T 1.762648 -2.9093e-07
14:50729398 G A 1.427956 1.0627e-05
14:50735947 C T 0.039975 -2.1404e-05
14:50739142 T C 0.065015 -5.4371e-07
14:50739485 C A 1.132998 -5.6413e-06
14:50768699 C T 0.127323 -1.0801e-05
14:50779689 C T 0.073344 1.1500e-05
14:50796881 C G 0.126416 -1.1302e-05
14:50798037 G A 0.904526 2.7337e-05
14:50799126 C G 1.156191 -5.2810e-06
14:50802727 C A 1.153033 -9.7924e-07
14:50806101 A G 0.157442 1.8050e-05
14:50812129 C T 1.456443 1.5178e-05
14:50824839 A G 1.356662 -7.3370e-06
14:50834557 T C 0.072569 -1.1440e-05
14:50840007 A G 0.440688 -1.3856e-05
14:50847861 G A 1.625421 -1.2210e-05
14:50847900 G A 0.646452 -3.5352e-05
14:50848451 C G 0.180310 4.5298e-05
14:50850617 G A 0.070030 2.0513e-05
14:50855241 T C 0.025516 9.8442e-06
14:50856882 T C 0.101988 -8.0446e-07
14:50858641 A G 0.382137 -3.5630e-05
14:50858729 C A 1.278707 -1.3676e-05
14:50863244 C T 0.093856 -1.1869e-05
14:50864559 G A 0.048039 -1.4477e-05
14:50870033 A G 0.828867 5.6757e-06
14:50872888 C T 0.032672 -3.8779e-06
14:50874440 A G 0.027307 -7.6739e-06
14:50875828 T C 1.460197 1.7759e-05
14:50877983 G A 1.668854 5.1948e-05
14:50901768 A G 0.110035 3.0823e-05
14:50907128 G A 0.056100 5.6175e-07
14:50908697 T C 0.069588 -1.3955e-05
14:50918589 C T 0.026111 -2.1104e-06
14:50923249 T C 0.143299 6.2242e-06
14:50931747 A G 0.054965 1.5464e-06
14:50941644 C G 0.090904 5.6961e-05
14:50966042 C T 0.274903 6.6782e-06
14:50973632 T C 0.199835 -3.4404e-05
14:50982983 T C 0.287907 9.7316e-06
14:50985610 C T 0.069897 -5.2451e-06
14:50987481 T C 1.592079 2.7547e-06
14:51002196 C T 0.119460 -3.8041e-06
14:51012070 C T 0.031244 -7.8210e-07
14:51016363 C A 0.080994 -9.0656e-06
14:51016600 G A 1.895666 -8.1599e-07
14:51045350 T C 0.087324 1.2210e-05
14:51072865 A G 0.062938 7.5751e-07
14:51074461 C A 0.705290 1.5886e-05
14:51083646 G A 0.023204 -3.9035e-06
14:51084235 C T 0.276392 -2.5682e-05
14:51090295 G A 1.069336 3.6506e-05
14:51124743 A G 1.417063 1.7678e-05
14:51143139 G A 0.167533 1.0162e-05
14:51143784 T C 0.394893 -4.3539e-05
14:51144660 G A 0.297569 -4.0893e-05
14:51168830 T C 0.432495 -5.2413e-06
14:51172467 C T 0.699806 4.0344e-05
14:51179845 A G 1.035399 7.7841e-05
14:51186636 A C 0.025182 -1.8649e-06
14:51188124 A G 0.318866 -2.4157e-05
14:51188341 G A 1.055645 2.4900e-05
14:51191734 T C 0.727576 7.8151e-05
14:51196657 C T 0.541422 -1.2118e-05
14:51197147 G A 0.096864 -2.4156e-07
14:51202311 C G 0.201796 1.0498e-05
14:51206145 T A 0.057603 7.6870e-06
14:51207741 C T 0.021895 3.6066e-06
14:51223106 T G 0.708278 -9.3656e-06
14:51223789 T C 1.484981 -6.0232e-05
14:51224417 C G 0.508437 -4.3289e-05
14:51225097 C T 0.033835 3.7462e-06
14:51227322 C T 0.275107 5.3115e-06
14:51235171 C T 0.100016 1.5412e-06
14:51239181 A G 0.041039 -7.4513e-06
14:51242925 G T 0.045150 -7.7601e-06
14:51248827 A C 0.403549 -3.7876e-05
14:51249319 C G 0.043453 -9.5179e-06
14:51249665 C G 1.886164 7.9172e-06
14:51254850 C A 0.038027 8.4346e-06
14:51261672 C T 0.300344 1.2557e-05
14:51276564 T A 0.723798 -3.9925e-06
14:51279379 C T 0.211860 -2.4103e-05
14:51279566 G A 0.065783 1.8646e-06
14:51280387 C T 0.051164 -1.3372e-05
14:51283148 T C 1.770937 -2.4347e-05
14:51289402 T C 0.272836 -1.9148e-05
14:51289926 A G 0.038432 -1.8097e-05
14:51293039 G A 0.176658 4.0830e-06
14:51295713 A G 0.047937 2.7343e-06
14:51296463 G A 0.069989 2.1422e-05
14:51304619 G A 0.112082 -1.5046e-05
14:51305832 G A 0.976939 -2.8419e-06
14:51316676 A C 0.488520 -6.4629e-06
14:51319812 G C 0.857949 1.1940e-05
14:51320341 A G 0.934982 -1.0565e-05
14:51321285 T C 0.061622 -1.1907e-05
14:51321624 A G 0.030836 -6.0806e-08
14:51323742 A G 0.580153 6.6900e-06
14:51328807 C A 0.832127 1.1460e-05
14:51329335 A G 0.076625 3.3710e-05
14:51332222 C T 0.619352 8.0664e-06
14:51337150 A G 0.404936 3.4645e-05
14:51338237 G A 1.805571 -5.6641e-06
14:51340573 G A 0.544155 -1.3012e-06
14:51343599 G A 0.471042 -4.1473e-06
14:51348345 T G 0.021222 -1.7148e-07
14:51350082 C T 1.881033 2.1274e-05
14:51352345 A G 0.118113 -2.3414e-05
14:51358561 C T 0.035695 -2.0093e-05
14:51358794 T C 1.509280 6.0871e-06
14:51359223 T C 0.235992 2.5137e-05
14:51368402 C T 0.332176 -1.0497e-05
14:51370849 C T 0.071406 7.5106e-06
14:51371121 T C 0.383442 -8.3658e-06
14:51371298 T G 0.027491 -2.0195e-06
14:51372238 A T 0.038673 1.7831e-05
14:51375127 C T 0.042229 5.7860e-06
14:51376774 A G 0.236883 5.1584e-06
14:51378089 C T 0.139940 8.9540e-06
14:51378610 T C 0.053663 -8.9803e-06
14:51381286 C T 0.631034 1.2770e-05
14:51389307 T C 0.117022 5.1786e-06
14:51389908 C T 0.794698 1.9307e-05
14:51395205 C T 0.380250 1.0874e-05
14:51399259 T C 0.071148 5.8470e-06
14:51401412 T C 0.051096 2.8472e-06
14:51402055 A G 0.556187 2.9412e-05
14:51404267 C T 0.038979 2.3415e-05
14:51406534 C T 0.700394 1.5616e-05
14:51408318 T G 0.127252 3.5696e-05
14:51410518 A G 0.083979 1.4566e-05
14:51410969 A G 0.072001 3.1411e-06
14:51413257 G A 1.075503 -2.0587e-05
14:51413424 C T 0.661123 -5.4579e-06
14:51413464 G C 0.256112 -1.6994e-05
14:51413890 C A 0.755424 3.6229e-05
14:51413946 T C 0.077258 -2.3396e-05
14:51418435 T C 1.451184 -2.1197e-05
14:51418562 T C 0.085900 2.2609e-07
14:51421179 T G 0.965029 -5.1518e-06
14:51425542 T C 0.023115 -5.0550e-06
14:51425543 A C 0.451411 -1.7677e-05
14:51432244 A G 1.771253 -1.3206e-05
14:51433891 G C 0.262273 2.1272e-05
14:51435248 T G 0.103929 1.1034e-05
14:51437891 G A 0.295196 1.2440e-05
14:51441277 C T 0.572608 2.3382e-05
14:51442630 A G 0.148416 1.5895e-05
14:51443360 G A 0.694234 -1.7959e-05
14:51446216 G T 1.194011 -3.1224e-06
14:51446357 G C 0.238283 6.5539e-06
14:51455472 C T 0.233262 1.1805e-05
14:51455745 C T 0.115618 2.3590e-07
14:51463358 T C 0.071893 -3.0021e-05
14:51469496 T C 0.059531 -2.3456e-06
14:51471727 T C 0.101481 -1.4061e-06
14:51471845 T G 0.914226 -3.7669e-06
14:51474600 A G 0.041403 -3.5216e-07
14:51474730 T G 0.504309 -1.2522e-05
14:51485938 A G 0.045561 2.4062e-06
14:51486688 T C 1.710546 6.9148e-07
14:51489582 T C 0.028487 -1.3702e-06
14:51491409 G A 0.203700 2.0113e-05
14:51491648 G A 0.269851 1.3400e-05
14:51492961 T C 1.612631 -1.3202e-05
14:51496202 C T 0.160533 1.0346e-05
14:51503850 T C 0.726916 -1.2290e-05
14:51505586 G A 0.671842 -4.1438e-05
14:51507015 T C 0.178681 3.0528e-06
14:51509681 C T 0.104120 1.5337e-06
14:51517394 C T 0.195653 8.6975e-06
14:51523419 C T 0.449018 8.3864e-06
14:51524926 T G 0.028423 -3.5001e-06
14:51526789 G A 0.625132 -1.4529e-05
14:51534649 A G 0.476128 -4.2036e-05
14:51538159 C T 0.126103 2.5037e-05
14:51541608 G A 1.107332 -6.0009e-05
14:51542117 T G 0.122968 3.1453e-05
14:51551862 G T 0.776859 -1.8278e-05
14:51558035 C T 0.033247 9.0574e-06
14:51560699 T C 0.036830 -1.6700e-05
14:51563194 T C 0.027658 -1.5684e-06
14:51567670 C G 0.154940 1.2137e-05
14:51569894 G A 0.880027 1.1265e-05
14:51578960 C G 0.162138 -7.5646e-06
14:51579233 A G 0.044391 -1.2109e-05
14:51583198 C T 1.874047 -2.0231e-05
14:51597196 C T 0.392547 -2.2801e-05
14:51607084 G A 1.045459 -1.7519e-05
14:51622604 C T 0.045697 -5.6529e-06
14:51630102 C T 0.662734 3.3393e-06
14:51631819 T C 0.100509 -5.9238e-06
14:51638873 C T 0.302220 1.2666e-05
14:51647682 A G 0.074358 9.7440e-06
14:51661089 A G 0.036779 -9.3769e-06
14:51669891 A G 0.300157 1.3843e-05
14:51672336 T C 0.081861 4.0907e-06
14:51672432 G A 1.107438 -1.3844e-05
14:51691406 T C 0.051086 1.1561e-05
14:51694775 T C 1.904054 -2.0105e-05
14:51699691 T C 0.030095 5.6146e-07
14:51705686 A G 0.059242 5.4526e-06
14:51712633 C T 0.397405 -1.3594e-06
14:51712712 A G 1.530553 -4.9105e-05
14:51720069 A G 0.051388 1.5812e-05
14:51728356 A G 0.423064 -1.4345e-06
14:51739395 C T 0.694927 -2.5584e-06
14:51746018 G A 0.185185 -8.8320e-06
14:51750412 A C 1.734419 -1.7516e-05
14:51756836 G A 0.065858 -3.0893e-06
14:51759352 T C 0.099441 1.2459e-06
14:51763462 C A 0.965937 -4.1897e-06
14:51763537 C A 0.070023 1.8109e-05
14:51768649 G A 0.079879 -3.2536e-06
14:51776791 G A 0.216671 -7.3066e-06
14:51778026 T C 0.036636 1.0423e-05
14:51785832 G A 1.100713 -1.8626e-05
14:51802911 T C 0.834605 -5.3238e-06
14:51811515 T C 0.115526 -1.2532e-05
14:51820910 G A 0.604672 -1.0906e-05
14:51821355 G A 0.461679 7.1908e-06
14:51824516 A G 1.797904 -2.9672e-05
14:51828847 G A 0.047574 9.0893e-06
14:51831771 T C 0.028161 -4.4051e-06
14:51835121 C G 0.909310 -1.6866e-05
14:51839615 A G 0.612699 -8.4633e-06
14:51839914 C A 0.031846 1.3349e-05
14:51840232 T C 0.139036 -1.9434e-05
14:51845892 T C 0.035175 5.9814e-06
14:51849583 G C 0.600358 2.6420e-07
14:51849787 T C 1.942839 -2.2118e-05
14:51851909 T C 0.471664 -8.0362e-06
14:51855346 G A 0.680750 6.9317e-06
14:51858058 A G 0.022371 6.4454e-06
14:51858834 T C 1.954296 -1.6769e-05
14:51859126 C G 0.103103 1.6234e-05
14:51862526 G A 1.111827 -1.4132e-06
14:51862781 T C 0.257652 -1.7893e-05
14:51864860 A G 0.191845 7.0835e-06
14:51876757 G A 0.051637 -8.9335e-06
14:51894002 A C 0.378767 -9.6768e-06
14:51894422 G T 0.171242 -3.6052e-05
14:51906889 T C 1.821775 -3.3602e-05
14:51909326 T G 0.248721 -6.2450e-06
14:51914345 A G 0.022133 -3.0128e-05
14:51915109 G T 0.149154 -1.4318e-06
14:51919822 G A 0.398663 -7.7299e-06
14:51925852 C T 0.030007 5.0241e-06
14:51929722 G A 0.145040 2.1926e-05
14:51930879 C A 0.029813 -7.9962e-06
14:51939868 A G 0.124196 -1.7790e-05
14:51942961 T C 0.094178 2.7190e-05
14:51947546 G A 0.071529 1.6051e-05
14:51951093 G A 0.393499 -7.0148e-06
14:51951601 G A 1.567458 7.2217e-06
14:51958889 C G 1.159567 2.1343e-05
14:51962628 A G 0.036840 -1.4375e-05
14:51966663 T C 0.755604 5.6198e-05
14:51985037 A G 0.050521 -1.8939e-05
14:51985164 C T 0.790275 1.7474e-05
14:51985697 G A 0.032543 8.9018e-06
14:51990618 A C 0.225701 1.4670e-05
14:51994228 T A 0.207308 3.1647e-05
14:51996195 G A 0.060908 -1.5331e-05
14:51997580 G A 0.033196 1.4071e-05
14:52000195 C T 0.163817 3.5552e-05
14:52006390 G A 0.157980 4.6430e-06
14:52007827 A G 0.046557 -1.6268e-05
14:52008759 A G 0.103984 1.3995e-05
14:52010799 T C 1.128969 7.4919e-07
14:52016073 G A 0.420694 1.8301e-05
14:52016185 T C 0.053132 -1.6871e-05
14:52027776 G A 0.332863 -8.7729e-06
14:52028919 C T 0.758483 5.5838e-06
14:52033612 T C 1.586265 2.9014e-05
14:52034572 A C 0.227078 -2.3672e-05
14:52039460 G A 0.535860 3.1964e-05
14:52039623 T C 0.128010 3.9376e-06
14:52044331 G A 0.500110 -1.5588e-06
14:52046205 T C 0.073035 -8.2524e-06
14:52048393 A G 1.892997 -4.4643e-07
14:52049823 C T 0.943665 -7.9200e-06
14:52051396 G A 0.159632 -5.5823e-06
14:52057277 C T 0.083166 2.9008e-05
14:52057325 G C 0.085244 -4.4647e-06
14:52058706 A G 0.833681 -5.5917e-07
14:52061619 C T 0.026818 7.6427e-06
14:52066120 C T 0.158384 -2.7639e-05
14:52068081 C T 1.112157 -2.2623e-06
14:52073202 T C 0.117137 -3.3527e-05
14:52073475 T C 0.096745 4.8921e-06
14:52074130 G A 0.293755 6.8389e-06
14:52074967 T G 0.388314 2.7969e-05
14:52075198 A G 0.028229 -1.6725e-06
14:52075571 C T 0.037214 1.7663e-05
14:52076196 C G 1.459551 -8.0716e-06
14:52078105 G A 0.082792 1.6647e-05
14:52081446 G A 0.031129 -3.4575e-06
14:52085423 A G 0.060432 -1.5487e-05
14:52086630 G A 1.618989 8.2775e-06
14:52087864 T C 0.958573 -5.4507e-05
14:52092504 A G 0.571401 -3.9585e-05
14:52098560 C A 0.328443 -1.8446e-06
14:52102852 C T 0.069513 3.5115e-06
14:52105374 C T 0.318244 3.0246e-05
14:52108065 T G 0.191648 -3.5737e-06
14:52112742 C A 0.178569 3.0789e-06
14:52115476 C T 0.395287 2.0005e-05
14:52116789 C T 0.106649 6.6399e-06
14:52125648 A G 0.044198 3.5413e-05
14:52126584 C T 0.032601 6.1157e-07
14:52131756 A G 0.251080 -7.8273e-06
14:52135358 A G 0.021283 2.4349e-05
14:52137895 T C 0.038085 -1.5944e-05
14:52154372 C T 0.046578 4.2109e-06
14:52173239 G T 0.080001 -6.3879e-06
14:52173703 C T 0.685193 -5.0256e-05
14:52176611 T G 0.306127 4.6682e-05
14:52179059 C T 0.414081 1.1429e-05
14:52186337 T G 0.044252 3.3739e-05
14:52188949 T C 0.022456 -4.6610e-06
14:52199076 A G 0.134392 -3.4967e-06
14:52201091 G T 0.568223 -3.5905e-06
14:52205021 G A 0.882274 2.3323e-05
14:52207213 G A 0.105605 1.1758e-05
14:52219066 C A 1.881720 -2.2901e-05
14:52219882 A C 0.091948 4.3436e-06
14:52230362 A G 0.137424 2.3189e-05
14:52235446 A G 0.291518 -1.0674e-05
14:52241914 C T 0.058093 3.0195e-06
14:52242196 G A 0.652746 2.4605e-05
14:52243338 A G 0.027012 2.0913e-05
14:52250690 G T 0.286602 -2.0315e-05
14:52254391 A G 0.126484 1.1813e-05
14:52257694 T G 0.599355 3.7630e-05
14:52270381 G T 1.118729 -7.5355e-05
14:52271876 G A 0.227669 -1.3274e-05
14:52275074 A G 1.073851 4.7825e-05
14:52275204 T C 0.059439 -9.7155e-06
14:52276643 C T 0.057647 -1.2726e-05
14:52282000 T G 0.302584 2.0631e-05
14:52285462 A G 0.029296 -7.2559e-06
14:52301684 C A 0.753907 -2.8720e-05
14:52301703 G A 1.100920 -3.9152e-05
14:52302107 A C 0.046680 1.3089e-05
14:52306866 A G 0.056345 2.7485e-05
14:52307320 C T 0.349702 -3.3557e-06
14:52311895 G A 0.391578 6.7665e-05
14:52312452 A T 0.362843 8.8847e-05
14:52315602 G T 0.266441 9.6125e-08
14:52316990 T C 1.643590 2.5621e-06
14:52319635 A C 1.877049 1.1647e-05
14:52322055 C T 0.061204 -1.1451e-05
14:52327659 G A 1.797211 6.1413e-06
14:52330208 T C 0.097796 1.5092e-06
14:52331224 T C 0.984592 6.8934e-06
14:52334089 G A 1.326556 -3.5634e-05
14:52334164 C T 0.027151 -1.8818e-05
14:52334589 C T 0.855446 -3.5536e-05
14:52335832 C T 0.200787 -2.4770e-05
14:52345872 C T 0.093420 2.0738e-06
14:52352912 G A 0.868141 2.0823e-05
14:52353958 A C 0.089354 7.7304e-06
14:52367454 G T 0.054489 -1.1014e-05
14:52368559 G A 1.830509 -5.2423e-06
14:52374858 T C 0.960603 1.8347e-05
14:52378020 A G 0.091788 9.0977e-06
14:52379453 A G 0.207801 3.6218e-06
14:52380834 C T 0.068721 2.1991e-05
14:52381178 A C 0.483866 4.6511e-06
14:52381224 T C 1.933357 1.7420e-05
14:52381244 A G 0.979700 2.5392e-05
14:52384018 C A 0.047050 -2.7174e-05
14:52384093 C G 0.043440 -1.4850e-05
14:52397132 A G 0.096467 1.9347e-05
14:52398331 A G 0.050790 -1.3077e-05
14:52399493 G A 0.903571 1.1065e-05
14:52404093 T A 0.049420 -2.4599e-06
14:52405012 A C 0.032526 -4.9012e-06
14:52408718 T C 0.151625 2.3092e-06
14:52415957 A G 0.071923 -4.1735e-07
14:52417780 G A 0.748311 1.0587e-06
14:52424998 G A 0.105225 1.3130e-06
14:52427654 T C 1.972346 -7.9147e-07
14:52427952 G A 0.041009 -2.1360e-07
14:52428269 T C 0.035793 2.1860e-05
14:52429893 A G 1.968977 -1.3230e-06
14:52434055 T G 1.851387 -5.0943e-07
14:52434771 C A 0.091142 6.0573e-06
14:52435495 C G 0.066980 1.7979e-05
14:52438373 C T 0.042287 5.6595e-06
14:52439507 A G 0.092162 -2.9539e-05
14:52439670 A G 0.060673 1.2302e-05
14:52447952 G A 0.115900 -1.5615e-05
14:52448628 T C 0.085288 1.2622e-05
14:52452574 A G 1.416658 4.1172e-06
14:52454987 G A 0.288876 1.3133e-05
14:52457823 T C 0.022102 2.6141e-05
14:52468332 G A 0.306494 2.0527e-05
14:52470678 G A 0.206526 -1.3105e-05
14:52470889 G A 0.274981 1.9404e-05
14:52474721 T C 0.671890 -2.4579e-05
14:52477867 A G 0.612719 2.9977e-05
14:52480242 T C 0.916273 -1.3428e-05
14:52480965 A G 0.139372 -1.5625e-05
14:52481917 T C 0.537679 -1.7703e-05
14:52482107 C G 0.028926 1.0302e-05
14:52482274 G C 0.234044 1.9211e-05
14:52483403 C T 0.538002 -1.7733e-05
14:52483455 G A 0.437727 -2.5316e-05
14:52486210 G C 0.046941 6.2237e-06
14:52486369 T C 0.093896 -2.4630e-05
14:52488385 G A 0.296631 -1.4994e-05
14:52491472 A G 0.067242 2.1156e-05
14:52491754 C T 1.320947 1.1704e-05
14:52496519 T G 0.140229 -1.5320e-05
14:52498132 G T 0.124444 1.0007e-05
14:52501235 C A 1.844958 2.7679e-05
14:52503396 A G 1.342774 3.6164e-05
14:52505589 A G 0.034396 1.1160e-05
14:52507429 G A 1.513931 1.9290e-05
14:52508842 A C 0.083683 2.7147e-06
14:52509063 A G 0.063988 -2.2151e-05
14:52509501 C T 0.453030 -2.8580e-05
14:52514912 C T 1.171065 4.6435e-05
14:52515760 C T 1.086508 3.6467e-05
14:52518811 A G 1.568403 1.6128e-05
14:52520368 T C 1.544883 2.2482e-05
14:52520746 T G 0.207005 1.6792e-06
14:52523187 T G 0.023972 -1.6126e-05
14:52525611 C A 0.176699 -4.0961e-06
14:52526444 G T 0.057076 -8.2330e-06
14:52528648 T C 0.200712 1.0674e-05
14:52531400 C T 0.098867 -2.4096e-05
14:52534758 G C 0.051361 1.4257e-05
14:52538947 A G 1.762713 8.2608e-06
14:52544101 A G 0.140651 8.3221e-06
14:52546210 T C 0.058620 9.8559e-06
14:52557466 G T 0.300514 -6.8123e-06
14:52573836 T C 0.069360 -4.0971e-07
14:52575861 C A 0.192253 -2.2460e-05
14:52583459 T C 1.758596 -1.5467e-05
14:52600088 T C 0.060622 1.8396e-05
14:52600131 T C 0.038714 -2.3216e-06
14:52600254 G A 0.261715 2.6810e-05
14:52609910 T C 0.052027 1.5014e-05
14:52617358 C T 0.079688 1.7893e-06
14:52620633 G A 1.765178 -1.0713e-05
14:52623384 A G 0.284800 2.4696e-05
14:52623639 T C 0.256299 -2.8118e-05
14:52642436 A G 0.540789 6.3873e-07
14:52656383 C T 0.043780 1.0116e-05
14:52659346 T C 1.332656 2.0306e-06
14:52660192 C T 1.864051 -3.1753e-05
14:52661259 G T 1.866802 -3.3561e-05
14:52668876 T C 1.069615 7.6823e-06
14:52674254 G A 0.828877 -5.0920e-06
14:52684205 A C 1.894656 -8.1372e-06
14:52685340 G A 1.296023 1.8702e-05
14:52686065 G T 0.413850 -1.6951e-05
14:52686179 C T 0.058521 2.5017e-05
14:52705940 G A 0.093906 -6.9944e-06
14:52708563 T G 0.039499 -5.6191e-06
14:52709155 A G 0.028776 -1.8166e-05
14:52713025 T C 1.083880 1.8270e-06
14:52718265 T C 0.095606 -9.3584e-06
14:52721905 C T 0.158347 -4.9407e-06
14:52724863 A G 0.416006 5.1748e-06
14:52733411 C T 0.548062 3.9923e-06
14:52733920 T C 0.184444 7.9158e-06
14:52734092 C T 1.465850 1.9619e-05
14:52741597 A G 0.023455 -8.6320e-06
14:52753251 T C 0.269341 3.9345e-06
14:52753593 T C 0.027620 8.0802e-06
14:52758111 G A 0.039955 2.5095e-05
14:52761693 G T 0.448399 3.6355e-06
14:52764944 G A 0.609592 1.2950e-05
14:52767341 A G 1.320001 5.5144e-06
14:52767753 G T 0.051334 -2.1413e-05
14:52771832 C G 0.192954 3.3707e-05
14:52777760 C T 0.023442 -7.5790e-06
14:52778475 C T 0.286013 -7.4446e-06
14:52779297 A G 0.056437 1.6679e-05
14:52779791 G A 0.067507 -2.2648e-05
14:52794381 A G 1.760489 -3.0247e-05
14:52797775 T C 0.049580 1.9632e-05
14:52806891 C A 0.074884 9.9895e-06
14:52815181 A G 0.051035 2.0915e-05
14:52816171 G A 0.130907 2.1384e-05
14:52817840 C T 0.118300 -2.6342e-05
14:52821362 G A 0.061795 2.6480e-05
14:52829483 C T 0.024727 2.1399e-06
14:52832692 T C 0.105602 4.6043e-06
14:52840529 C T 0.093560 -1.6968e-05
14:52845616 T G 1.036517 -1.6240e-05
14:52845915 A G 0.331024 6.4533e-06
14:52857681 T C 0.489302 -1.0173e-05
14:52857903 G A 0.038819 -9.3633e-06
14:52861055 T C 0.056481 3.4986e-06
14:52870219 G A 0.054639 2.3178e-05
14:52876335 A G 0.517188 -2.4781e-05
14:52878820 T C 1.959209 2.3102e-05
14:52882635 T C 0.219901 -1.9132e-05
14:52882661 G A 0.146240 1.5427e-05
14:52886499 A G 0.044844 -9.2470e-06
14:52889825 T C 0.038863 -1.2742e-05
14:52890163 A G 0.057032 2.4991e-05
14:52895084 T C 0.351865 -6.4233e-05
14:52896193 C T 0.068537 1.6669e-05
14:52896568 A G 0.908385 -2.0119e-05
14:52906259 T C 0.300714 4.4292e-05
14:52910297 C T 0.156507 -4.0249e-05
14:52923820 C T 0.059296 5.9971e-06
14:52924699 G A 0.028722 -1.5873e-05
14:52937255 T C 0.325703 -2.7565e-05
14:52939584 G A 0.152628 -3.0494e-05
14:52960368 G A 0.056447 -2.7493e-06
14:52961772 T G 0.170110 -1.7079e-06
14:52967133 A G 0.044796 9.7799e-06
14:52979905 T C 0.090843 -2.5085e-05
14:52980950 C T 0.186963 9.4979e-07
14:52981401 T G 0.824753 4.4146e-06
14:52981433 C T 0.109539 1.0316e-05
14:52981664 C G 0.060510 -7.1731e-06
14:52989228 A G 0.669904 2.8052e-05
14:53000893 C T 0.084122 -2.7233e-05
14:53023134 T C 0.315959 3.6432e-05
14:53031334 C T 0.152016 -3.0589e-05
14:53045193 C A 0.044052 5.5671e-06
14:53046368 G A 0.827983 2.9381e-06
14:53050454 T C 0.062666 3.6915e-06
14:53063907 T C 0.026196 3.5648e-06
14:53076570 G A 0.075792 2.9545e-06
14:53086354 T C 0.034090 1.8759e-05
14:53094859 A G 0.072668 3.3979e-05
14:53098902 A G 1.051959 -9.6178e-06
14:53103556 A G 0.418151 5.5946e-05
14:53107682 A G 0.208311 1.0634e-07
14:53112345 T C 0.024965 -5.5066e-06
14:53115398 T C 0.208753 -4.6474e-06
14:53119201 A G 1.834639 2.9925e-05
14:53151428 C T 0.343005 5.4987e-06
14:53153171 T C 1.006919 5.9503e-07
14:53159576 G A 1.071097 4.8434e-06
14:53159662 A G 0.658753 -7.1650e-06
14:53161384 T G 0.030704 -1.0516e-05
14:53161736 T G 1.242567 8.9143e-06
14:53170560 T C 0.103429 -9.4162e-06
14:53172188 T G 1.027209 -2.1283e-05
14:53174328 G C 1.221403 -2.4730e-05
14:53175753 G A 0.066178 1.9504e-06
14:53176474 G A 0.031408 8.9700e-06
14:53192143 A G 0.023177 1.5185e-06
14:53195171 T C 0.031748 1.1297e-05
14:53201906 A G 1.027845 -2.4945e-05
14:53202319 G A 0.109359 -2.8300e-05
14:53205295 T C 0.065872 2.1266e-06
14:53224997 G T 0.030510 6.8119e-06
14:53226160 G A 0.037945 -1.0270e-05
14:53259262 A G 0.194531 -8.1208e-06
14:53277786 T G 0.844445 2.8976e-05
14:53288682 C T 0.815583 3.8094e-05
14:53298853 G A 1.801614 -1.3652e-05
14:53304638 G A 0.130349 1.4583e-06
14:53304871 T C 1.792958 -9.7397e-06
14:53312106 C A 1.787178 -1.2768e-05
14:53321535 T C 0.038394 -9.3374e-06
14:53324891 C A 1.801610 -7.2623e-06
14:53334546 G A 1.802052 -6.6252e-06
14:53337905 T C 0.027012 -9.0618e-06
14:53343678 A G 0.096154 5.0849e-06
14:53355518 A G 0.091632 1.1411e-06
14:53368232 T C 1.629056 5.8776e-06
14:53369830 C A 0.062683 1.0928e-06
14:53371583 A G 0.067435 1.7046e-05
14:53374288 G A 0.035022 -7.1714e-06
14:53376065 C T 0.080158 -1.4885e-05
14:53383910 A G 0.267943 2.3007e-05
14:53386836 C G 0.461669 1.8707e-06
14:53390048 A T 0.517912 -8.3835e-06
14:53391236 G T 1.628199 -9.8197e-06
14:53407575 T C 0.557921 -9.8770e-06
14:53411391 T C 0.615337 -7.0425e-06
14:53416811 A C 0.033509 5.1047e-06
14:53424661 G A 0.283413 7.5328e-06
14:53439994 A G 0.054921 2.6277e-06
14:53442832 A C 0.933391 1.8763e-05
14:53455005 G T 0.142555 2.1816e-05
14:53456603 G A 1.507175 -1.4221e-05
14:53462559 C T 0.487531 -3.2182e-05
14:53470862 A G 0.163195 1.7601e-05
14:53472330 T C 0.893596 -2.5214e-05
14:53472361 A C 0.039615 -7.5319e-07
14:53473822 T C 1.850177 -2.5442e-05
14:53476335 C T 0.023693 -1.0543e-05
14:53479254 T C 0.035702 -8.8486e-06
14:53485358 C T 0.283392 -1.0949e-05
14:53489280 C G 1.326519 1.6450e-05
14:53490709 G T 0.039863 1.4937e-05
14:53491728 T G 0.028579 -9.0025e-06
14:53494151 T C 0.303132 -4.8658e-06
14:53497860 T C 0.100754 -1.6208e-07
14:53502201 C T 0.674691 -8.3607e-06
14:53507522 C T 0.336848 -6.5824e-06
14:53507684 A G 0.191046 5.8779e-06
14:53525427 T C 0.593660 3.6810e-05
14:53527485 T G 0.091238 2.8562e-06
14:53560290 C T 0.060020 -1.2208e-05
14:53605211 G A 0.305420 8.2888e-07
14:53606321 A T 0.044776 -1.8712e-05
14:53617906 C A 0.045840 -3.1940e-05
14:53619544 A G 1.667372 4.1081e-06
14:53619681 T C 0.031911 8.6247e-06
14:53620658 A G 0.047173 1.5308e-05
14:53623347 T C 0.026893 1.2033e-05
14:53625407 T C 0.029463 -8.8378e-06
14:53632171 A G 0.671060 -7.2564e-06
14:53634808 G A 0.339251 -1.0664e-05
14:53636414 G C 0.031720 -3.5313e-06
14:53641092 G T 1.680525 1.3786e-05
14:53650660 A G 0.121955 -1.3834e-05
14:53660974 G A 0.049937 -1.8378e-05
14:53663930 G T 1.680216 -3.9531e-06
14:53665735 A G 0.205387 -2.0108e-05
14:53681840 G A 0.313073 -6.5054e-06
14:53694054 C T 0.547409 -3.7196e-06
14:53695365 A G 0.040152 6.3540e-06
14:53696206 G A 0.048862 1.4108e-05
14:53701771 C G 0.050780 -1.0994e-05
14:53705572 T C 0.038221 -7.3320e-06
14:53714661 A C 0.063305 -9.8769e-07
14:53715237 A G 0.192066 8.2353e-06
14:53718295 C T 0.185474 -8.8426e-06
14:53731553 G A 0.475271 -1.8324e-05
14:53743403 G T 0.474486 -1.7057e-05
14:53744739 A G 0.037775 6.6429e-06
14:53752834 G A 0.304243 -9.6886e-06
14:53764961 C A 0.091782 2.4819e-05
14:53773909 G A 0.064780 -3.0205e-06
14:53791041 C T 0.939116 -1.6725e-05
14:53791311 T C 0.537546 -2.4890e-05
14:53797491 A G 0.402971 4.2958e-06
14:53797995 A G 0.125107 -9.1083e-06
14:53798282 G T 0.034267 1.4706e-05
14:53799212 C T 0.043729 -1.2102e-05
14:53802793 G C 0.264510 7.9997e-05
14:53808021 T G 0.300684 -1.7062e-05
14:53811040 G A 1.858812 1.8661e-05
14:53812020 G A 0.288723 -9.7473e-06
14:53813237 G A 0.032788 1.4858e-05
14:53820607 A G 0.054482 -1.3601e-05
14:53821057 C T 0.882383 3.4142e-05
14:53828045 C T 0.896186 4.1902e-05
14:53834709 C T 0.028871 2.7582e-06
14:53837485 A G 0.504666 -4.9718e-06
14:53846683 G A 0.043535 -1.1915e-06
14:53848936 A C 0.223695 2.7523e-06
14:53850353 G C 0.573904 6.4842e-06
14:53857356 A G 0.990752 -6.3188e-05
14:53873887 T C 0.191471 -2.0313e-05
14:53875991 T C 1.755420 1.4059e-06
14:53879349 A G 0.174540 -3.8451e-05
14:53880585 G A 0.154984 -1.7644e-05
14:53881597 T G 0.384173 -1.3098e-05
14:53887928 G A 0.948132 4.8193e-05
14:53887949 G A 0.175642 7.2131e-05
14:53900465 G T 0.096555 -7.5650e-06
14:53902415 C A 0.722993 4.1950e-06
14:53912523 A G 0.413578 4.9095e-05
14:53912834 C T 0.601051 8.5940e-06
14:53918219 G A 0.121771 -4.1287e-06
14:53920178 T G 0.160274 -1.2676e-05
14:53928865 T C 0.183992 -3.2763e-05
14:53929404 G A 0.046459 -9.6207e-06
14:53930883 A C 0.328045 -2.2585e-06
14:53961448 A C 0.471790 4.8113e-05
14:53980230 C T 0.049165 -6.6623e-06
14:53982161 G A 0.041464 4.0125e-06
14:53983732 T C 0.444020 -1.4601e-05
14:53986883 A G 0.024700 1.7866e-05
14:53988050 C T 0.860682 9.1283e-06
14:53991486 G A 1.967005 1.3474e-05
14:53992204 C T 0.143238 -4.8468e-06
14:53996341 A G 0.410637 3.8017e-05
14:53999999 G C 0.087120 -2.2723e-06
14:54001205 G T 0.045690 4.2583e-06
14:54002294 G C 0.063023 1.3587e-05
14:54012121 C A 0.126205 1.9640e-05
14:54012740 T C 0.636420 -2.1411e-06
14:54016922 G T 0.092451 1.1236e-05
14:54022119 G A 0.987893 1.9233e-05
14:54045723 T G 1.636620 1.1668e-05
14:54046766 C T 0.131430 -2.5996e-05
14:54055337 G A 0.666933 -3.1972e-06
14:54072858 T C 0.179256 -2.1401e-08
14:54082845 G A 0.041641 -8.1425e-06
14:54084642 C T 0.417454 2.0226e-05
14:54089606 G A 0.349206 3.0771e-05
14:54092129 C T 0.114401 -2.2032e-05
14:54094880 A G 0.163943 -7.0365e-06
14:54096701 T C 0.151384 -4.0589e-06
14:54097936 C T 0.028368 -1.0228e-05
14:54099700 A G 1.434766 -2.7104e-05
14:54103720 A G 0.060371 -8.9638e-06
14:54120068 C T 1.574992 -2.9772e-05
14:54136462 A G 1.055390 -6.0906e-05
14:54139959 T C 0.033492 1.2868e-05
14:54144853 T G 0.405640 1.6847e-05
14:54146644 G T 1.898549 -1.8171e-05
14:54155998 T C 0.096599 -4.0146e-06
14:54161251 C G 0.758779 -3.3784e-05
14:54164036 T G 1.455845 -3.0628e-05
14:54164706 T C 0.647785 -2.3917e-05
14:54164741 C G 0.037534 1.8008e-05
14:54165832 G A 0.087763 1.2419e-05
14:54166937 G A 0.028616 -7.4712e-08
14:54167472 C A 1.876505 -9.0108e-06
14:54171095 G A 1.032101 -3.3376e-06
14:54173958 C T 0.025750 2.1705e-06
14:54175099 C T 0.165014 2.5405e-05
14:54181445 T C 1.877379 -7.9776e-06
14:54186259 C G 0.205193 3.7168e-06
14:54187705 T C 0.052673 -1.9870e-06
14:54188200 G T 0.045949 1.5682e-05
14:54192194 A G 0.785509 -1.7098e-05
14:54193744 A G 0.443201 -2.7131e-05
14:54195463 A G 0.059755 4.7040e-05
14:54198505 G A 0.037089 -5.4590e-07
14:54198782 C T 1.645106 -6.1740e-05
14:54203123 A G 1.401764 -6.7429e-05
14:54203649 A G 0.090150 -1.2178e-05
14:54205668 C G 0.037429 1.8159e-05
14:54205921 G T 0.088185 -3.2487e-05
14:54205975 A G 0.108546 1.5661e-05
14:54211245 G A 1.556884 3.0713e-05
14:54216769 G T 1.042284 -1.3831e-05
14:54220125 G A 0.074259 6.2273e-06
14:54228617 T G 0.035654 4.3836e-06
14:54229046 T C 0.194079 1.5759e-05
14:54229945 T C 0.062448 -2.3346e-05
14:54233961 A C 0.098394 4.9837e-06
14:54236088 C T 0.121363 -1.8153e-06
14:54242213 T C 1.942659 -7.8508e-06
14:54252195 A C 1.911078 -1.2341e-06
14:54255510 G A 0.274532 -1.0988e-05
14:54259598 C T 0.109022 2.3676e-06
14:54284497 G A 0.029252 9.5063e-06
14:54290797 T G 0.805636 -5.0190e-06
14:54290830 C T 1.098670 2.6014e-05
14:54294170 A G 0.095763 6.8380e-06
14:54296050 G A 1.772899 -8.1423e-06
14:54296071 T C 0.053683 1.2410e-05
14:54302103 C T 0.322861 1.0185e-05
14:54302515 C A 0.034236 5.4035e-07
14:54302846 C T 0.142844 8.7127e-06
14:54306270 G A 0.026301 -5.1831e-06
14:54310949 A G 0.081303 -3.4041e-06
14:54311162 T C 0.253957 -4.7183e-05
14:54317745 C A 0.084173 7.4498e-06
14:54321992 A T 0.035572 -1.2107e-05
14:54324455 T C 0.136034 2.0968e-06
14:54325505 G T 0.042406 1.3684e-05
14:54327449 A G 0.354421 1.1275e-05
14:54328682 T C 1.719940 -6.7883e-06
14:54334781 A G 0.327896 6.7879e-06
14:54340100 C T 0.191026 9.0176e-06
14:54340283 C T 0.032054 -6.9854e-06
14:54347246 A C 0.258941 -6.1683e-05
14:54355125 C T 0.037922 1.0946e-05
14:54356182 C T 1.310887 -2.9416e-05
14:54358315 C T 1.916803 -6.0529e-06
14:54358429 C A 0.435575 2.6096e-05
14:54365543 T C 1.974627 -5.7907e-06
14:54365631 G A 1.600742 -2.7003e-05
14:54369046 A C 0.765803 -6.2588e-06
14:54373753 T C 0.048148 9.8749e-06
14:54378248 A G 0.049372 -4.1649e-06
14:54381402 T C 0.046085 -1.1817e-05
14:54384291 A C 0.033923 -1.9225e-05
14:54384657 C T 0.584922 -3.0697e-05
14:54391908 G C 1.758970 -1.4263e-05
14:54396529 G A 0.139304 7.2739e-06
14:54396626 T C 0.043756 -1.2018e-05
14:54398327 A G 0.043912 2.2224e-05
14:54405684 T C 0.855980 -2.1190e-05
14:54408219 T C 0.139410 8.3471e-06
14:54410919 C T 0.925051 2.8638e-05
14:54413681 T C 1.960725 5.7816e-06
14:54414132 G A 0.805741 3.6158e-05
14:54417522 G A 1.149507 -3.6682e-05
14:54418986 C T 1.968773 -3.2302e-06
14:54422399 G C 1.079121 2.9708e-05
14:54423053 C A 0.796592 1.1765e-05
14:54425052 A C 1.095770 3.4164e-05
14:54429292 T C 0.138988 2.7184e-05
14:54437602 C T 1.878133 1.0156e-05
14:54439521 A G 0.034148 2.9304e-05
14:54439630 T G 0.024299 -2.3201e-06
14:54440983 C A 1.937817 -8.5043e-06
14:54443339 T C 0.131131 -6.9396e-06
14:54444750 T C 0.316707 9.6034e-07
14:54458283 A C 0.120782 -3.3202e-05
14:54467801 C G 0.075428 1.8776e-05
14:54475412 A G 0.050736 -6.7735e-07
14:54502885 T C 0.029432 -1.5951e-05
14:54505768 T C 1.932806 1.4009e-05
14:54515235 T C 0.090476 1.7566e-05
14:54516010 A G 0.417087 1.7825e-05
14:54518230 G A 0.035688 1.3727e-05
14:54520020 C T 0.182890 -2.0082e-05
14:54542508 A G 0.258200 1.1508e-05
14:54545780 A G 0.022663 5.7389e-06
14:54557241 G A 0.178756 1.9668e-05
14:54559657 A C 0.586894 -1.1014e-05
14:54568241 C T 0.054673 -1.1109e-05
14:54584738 C A 0.140392 -4.6372e-06
14:54587713 T C 0.420854 2.4185e-05
14:54594060 C T 1.367177 -9.0479e-06
14:54611690 A G 0.055295 -2.5618e-05
14:54623656 G C 0.069421 -1.6621e-07
14:54625332 T C 0.097133 -3.0430e-06
14:54626724 G A 0.093940 -2.7415e-05
14:54627707 T C 0.022952 -8.0120e-06
14:54629593 A C 0.212520 1.0215e-05
14:54631074 T C 0.069795 -3.3858e-06
14:54631231 T C 0.033254 -6.2354e-06
14:54634566 C G 0.030762 -1.1439e-05
14:54638520 A G 0.128503 1.9628e-05
14:54655049 T C 0.093886 4.1095e-05
14:54656551 C T 0.762696 -7.8997e-06
14:54658055 A G 1.335290 -2.3310e-05
14:54660959 C G 0.087229 1.8048e-05
14:54667944 C G 0.023731 -3.7464e-06
14:54672574 T C 0.606284 -1.1863e-05
14:54683167 A G 0.020355 -3.9257e-06
14:54697822 T C 0.033927 -8.2274e-06
14:54714967 G A 0.139117 2.0970e-06
14:54715347 A G 0.245838 1.0184e-06
14:54722250 C T 0.068217 -1.3613e-05
14:54730689 C A 0.233857 7.4599e-06
14:54739834 C T 0.119806 -1.2061e-06
14:54740081 C T 0.055186 -1.7562e-05
14:54746158 A G 1.033063 -5.4318e-06
14:54752862 C T 0.061027 -7.6566e-06
14:54756084 G A 0.021164 -1.1820e-06
14:54759514 A G 0.211942 3.2726e-05
14:54761929 T C 0.035171 -5.5650e-06
14:54772253 C T 0.029174 -4.7662e-06
14:54781093 T C 0.696222 3.2661e-05
14:54781930 C T 0.056362 -1.4933e-05
14:54783827 T C 0.237580 9.3758e-06
14:54787961 G A 0.796357 1.7293e-05
14:54792308 A G 0.055298 2.6365e-06
14:54802087 G T 0.196758 4.2916e-05
14:54804925 C T 1.602166 1.8428e-05
14:54805598 A G 0.059915 9.3578e-07
14:54806916 A G 0.080413 -1.6032e-05
14:54808453 T C 1.107740 1.1650e-05
14:54809729 A G 0.052367 -9.3382e-07
14:54810266 G A 0.120248 3.6976e-06
14:54814075 C A 0.052956 -8.8613e-06
14:54817893 A G 0.045646 2.3468e-05
14:54819660 A G 0.047016 -1.8103e-05
14:54829294 G C 0.129006 -1.7985e-05
14:54837479 G A 1.146417 2.0726e-06
14:54849295 G A 0.025587 -9.7580e-06
14:54855611 T C 0.131815 3.9297e-06
14:54857286 A G 0.538756 1.3283e-05
14:54857961 A G 0.098115 -3.0021e-05
14:54860782 C G 0.040502 1.1407e-05
14:54861808 T C 1.016683 8.6877e-06
14:54863577 A G 1.442827 1.2317e-05
14:54876184 C T 0.446628 7.7405e-06
14:54877316 A G 0.024547 7.6259e-06
14:54879473 T G 0.839107 3.0752e-05
14:54881628 G A 0.034824 -2.4943e-05
14:54892999 C T 0.310727 3.5321e-06
14:54900777 G T 0.054163 1.6615e-05
14:54900962 T C 0.025346 2.8603e-05
14:54904078 G A 0.081705 -1.8148e-06
14:54917667 C T 0.394842 -3.6542e-06
14:54936430 C G 0.048019 1.4006e-05
14:54943727 C T 0.044327 9.3599e-06
14:54965191 A G 0.271153 -1.0294e-06
14:54969026 A G 0.052510 -1.1364e-05
14:54980122 C G 0.079994 3.5214e-06
14:55004449 A G 0.040155 1.5787e-05
14:55005488 G A 0.043820 7.1152e-07
14:55016725 C T 0.089327 4.2518e-06
14:55018820 C G 0.096725 1.9512e-05
14:55036863 A G 1.822104 4.8141e-06
14:55037425 T C 0.086903 9.1207e-06
14:55037970 C T 0.077584 3.7567e-06
14:55042615 A G 1.664808 -1.1047e-05
14:55045752 G C 0.717114 2.8298e-06
14:55046372 A C 0.126137 -1.5478e-05
14:55051375 G A 0.208759 -9.3846e-06
14:55056020 C A 0.961694 4.5728e-05
14:55056356 T C 0.160091 -1.2089e-05
14:55064712 A G 0.339935 5.5614e-06
14:55066252 T A 0.469223 7.7133e-06
14:55066532 T C 0.475190 -8.9642e-06
14:55068241 G T 0.073984 1.1727e-06
14:55071322 C T 0.302061 -1.4123e-07
14:55071377 G A 0.068707 5.8280e-06
14:55071882 A G 1.474306 7.3192e-06
14:55073798 T C 0.113680 7.0965e-06
14:55080682 A G 0.932571 1.5905e-06
14:55086759 G T 1.050610 -2.3395e-06
14:55094473 A G 0.153866 1.8308e-05
14:55096181 A G 0.288043 -8.4065e-06
14:55100058 G T 0.281645 -2.9081e-06
14:55101718 T C 0.266468 -8.3081e-06
14:55104841 A G 1.230491 1.4005e-06
14:55105024 C T 0.272737 2.8401e-06
14:55105452 A G 0.100900 -2.4334e-05
14:55105573 G A 0.952158 2.1347e-05
14:55106918 G T 0.111004 2.7819e-05
14:55107509 A G 0.025172 -4.1701e-06
14:55107997 G A 0.089990 -9.9252e-06
14:55109577 G T 0.076591 -2.1615e-05
14:55113579 C A 0.046285 2.5227e-05
14:55123713 T C 0.037639 -1.4597e-05
14:55124327 C T 0.988832 -3.4855e-05
14:55130309 C T 0.124637 -1.9870e-05
14:55130718 A G 0.121792 1.1883e-05
14:55134169 C T 0.032927 -2.2960e-06
14:55135931 T C 1.068095 -2.4216e-05
14:55136571 C T 0.068432 7.2379e-06
14:55136825 T C 0.075537 1.6050e-06
14:55136846 A G 1.695532 2.0877e-05
14:55138474 A G 0.064008 1.2809e-05
14:55139475 A G 1.514016 -4.9213e-06
14:55139929 A G 0.632041 -2.3401e-05
14:55140200 T C 0.185505 -1.1721e-05
14:55151943 T C 0.305270 2.6709e-06
14:55153475 A G 0.064070 -6.3376e-06
14:55157062 T G 1.908790 2.7037e-05
14:55157569 C A 0.902660 2.1437e-05
14:55158448 A G 0.668701 -2.3161e-05
14:55161067 G A 0.020066 4.3079e-06
14:55163258 T C 0.900596 1.8148e-05
14:55163970 G C 0.110045 2.6442e-05
14:55167049 T C 0.133827 -4.4673e-07
14:55167158 G A 0.761149 9.3035e-07
14:55167372 A G 0.115013 1.0293e-05
14:55171752 G A 0.941948 2.2900e-06
14:55173406 G T 1.409403 2.1416e-06
14:55176170 C T 0.337313 -2.3190e-06
14:55179243 A G 0.265336 4.0221e-06
14:55179766 A G 0.060853 8.1732e-06
14:55180021 C G 0.369194 4.9636e-06
14:55182315 A G 1.838447 1.4121e-05
14:55182696 G A 0.042022 4.0391e-07
14:55185133 A G 0.027420 1.0705e-05
14:55186813 T C 0.557931 -1.0836e-05
14:55188810 C T 0.030313 -2.8193e-05
14:55189037 C T 1.945106 -4.1973e-06
14:55192866 G A 0.281733 -2.4925e-06
14:55195780 A G 0.072467 6.8655e-06
14:55196524 C T 0.668429 8.9248e-06
14:55198024 A G 1.114407 -8.5820e-06
14:55199776 T C 1.418399 -1.1286e-05
14:55202240 G A 0.041138 1.0662e-05
14:55202858 T C 0.025437 -9.5271e-06
14:55203094 A G 0.049593 -3.5654e-06
14:55215985 T G 0.201266 -9.9621e-06
14:55218161 C A 1.105700 1.7322e-06
14:55218435 G A 1.705575 7.0656e-06
14:55218635 G A 0.133474 1.3106e-05
14:55225186 G A 0.119698 1.3139e-05
14:55226536 T C 0.793984 7.7114e-06
14:55227490 G A 0.072603 -3.1228e-05
14:55230513 A G 0.039078 6.2233e-06
14:55230976 A G 0.044279 -2.9308e-06
14:55231504 C A 0.656594 -3.1737e-06
14:55233256 G A 1.677265 -5.4709e-06
14:55233418 A C 1.792975 1.9263e-05
14:55236176 T C 1.265812 -1.9603e-05
14:55236970 A G 0.084873 8.8202e-07
14:55237857 G A 0.526986 -5.3698e-05
14:55239768 C G 0.038058 -1.0974e-05
14:55241685 A G 0.058188 2.6837e-05
14:55242483 A G 0.644134 2.0202e-05
14:55243209 A G 0.085444 -1.2674e-06
14:55247597 T G 0.032720 5.8615e-07
14:55248707 A G 1.190978 -2.1584e-05
14:55252734 A G 0.035572 1.7670e-05
14:55260785 T C 1.145397 -1.9459e-05
14:55261294 A G 0.036514 1.8640e-06
14:55261784 T G 0.068017 -2.4854e-05
14:55269778 A G 0.080668 -8.9404e-06
14:55272488 T C 0.039744 -5.4986e-06
14:55275407 T C 0.061503 2.7469e-05
14:55277821 A G 0.030459 -1.4491e-06
14:55279763 T C 1.101335 -2.2995e-05
14:55280981 T G 1.165772 -2.4521e-05
14:55281360 T C 1.416145 -1.5724e-05
14:55291048 C T 0.467132 -2.3234e-05
14:55306958 C T 0.039601 -7.1077e-07
14:55308004 G A 0.241479 1.3121e-05
14:55310492 A G 0.423533 -1.5178e-05
14:55321386 C T 0.028895 1.2313e-05
14:55344114 C T 0.026464 7.3973e-06
14:55348118 T C 0.237906 -2.1075e-05
14:55348869 T C 0.674827 -2.1809e-05
14:55349103 C T 0.239072 -1.9263e-05
14:55355970 T C 0.061921 6.8730e-06
14:55357742 G A 0.407802 -7.2830e-06
14:55373830 A G 0.050685 -1.1993e-05
14:55386034 T C 0.293527 -8.5709e-06
14:55403260 T C 0.027940 6.6358e-06
14:55411744 C T 0.237675 -6.1924e-06
14:55424013 C T 0.077258 6.5007e-06
14:55436571 A C 0.074089 -7.3618e-06
14:55439318 A G 0.600018 -1.2490e-05
14:55445428 C T 0.071039 3.7391e-07
14:55448409 C G 0.206624 4.7901e-06
14:55494091 A G 0.332928 -8.0073e-06
14:55510110 A G 0.158877 1.9053e-05
14:55516405 T C 0.031856 -1.4308e-07
14:55533588 G C 0.106795 5.7594e-07
14:55535000 A G 0.024659 4.1029e-06
14:55540101 G A 0.861787 -1.9541e-05
14:55544723 T C 0.037119 2.0948e-06
14:55550038 C G 0.021208 -8.2559e-06
14:55556502 G A 0.884862 -8.6936e-06
14:55560164 T C 0.095617 -1.0770e-05
14:55560626 C T 0.546936 -1.8694e-06
14:55561130 T C 0.311203 -1.2684e-05
14:55581810 A G 0.030384 5.0361e-06
14:55611839 T A 0.170097 -1.5609e-05
14:55615580 A G 0.043810 1.5505e-05
14:55617834 G A 0.020705 2.6757e-06
14:55618767 T G 0.044048 5.2111e-06
14:55619311 G A 0.830621 -3.3799e-06
14:55619611 C G 0.868876 -2.1241e-06
14:55625684 A C 0.110436 8.0232e-06
14:55625938 G T 0.873095 -9.7690e-07
14:55637612 T C 0.053449 2.6779e-06
14:55648263 G C 0.050889 1.1611e-05
14:55655692 T C 0.195993 -1.5712e-05
14:55659031 T C 0.101111 7.6190e-06
14:55692832 A G 0.201140 -4.2733e-06
14:55717379 G A 0.212010 -1.3548e-05
14:55721863 G A 0.113605 -6.1183e-06
14:55741370 A G 0.350008 1.1897e-05
14:55790599 T C 0.134572 2.4038e-05
14:55792724 A G 0.029422 1.6618e-05
14:55810827 A G 0.056920 7.6141e-06
14:55811995 C T 0.025318 1.6120e-06
14:55815982 C A 0.352521 1.4323e-05
14:55817708 C T 0.848565 -3.9269e-06
14:55818403 C T 0.169230 -1.7812e-05
14:55818517 A T 0.865197 -2.3721e-06
14:55818706 C T 0.866129 -2.5459e-06
14:55820628 G A 0.878949 -3.0744e-06
14:55822143 C T 0.080610 -9.1399e-06
14:55834585 G A 0.125457 7.2567e-07
14:55837043 C T 0.031057 1.7902e-06
14:55837255 G A 0.043161 -2.3561e-05
14:55839583 T C 0.072403 -3.8177e-05
14:55841477 A G 0.678577 7.1455e-06
14:55844094 T C 0.067874 -1.6416e-05
14:55845033 A C 0.057926 -2.8250e-05
14:55852477 G A 0.047686 -1.8766e-06
14:55855007 A G 0.310635 -7.4582e-06
14:55863198 C T 0.189166 -1.3240e-05
14:55873273 A G 0.029779 -6.8333e-06
14:55886226 T C 0.045411 -5.7582e-06
14:55892231 G A 0.209065 1.4995e-06
14:55903716 A C 0.186246 -2.6539e-05
14:55907490 C T 0.086814 -1.8603e-05
14:55909397 A G 0.027698 1.4553e-05
14:55919060 G C 1.100410 -9.6504e-06
14:55920460 A G 0.879711 9.5917e-07
14:55931307 G A 0.654371 4.3789e-05
14:55932333 G T 0.071746 7.2837e-06
14:55934804 T C 0.397079 -9.2901e-06
14:55941431 G A 1.177355 -2.4203e-06
14:55942264 A C 0.233870 9.0558e-07
14:55953377 A G 0.661486 1.6942e-05
14:55955006 T C 0.107407 -1.7709e-05
14:55965724 A G 0.823774 4.3560e-06
14:55967705 A G 0.032366 2.3028e-05
14:55975469 T C 0.074480 -9.3561e-07
14:55978227 A G 0.396413 3.7088e-06
14:55979712 G A 1.141059 3.1678e-06
14:55981969 T C 0.170654 3.4486e-06
14:55996897 C A 1.119660 -7.4782e-06
14:56000296 T C 0.085574 -1.2723e-05
14:56005933 C T 0.323170 1.3403e-05
14:56006314 T C 0.521053 6.1062e-06
14:56006558 A G 0.087998 1.4409e-05
14:56024021 G A 0.197608 -7.1330e-06
14:56025746 T C 0.044952 -9.8926e-07
14:56026136 C T 0.192889 -4.7895e-06
14:56043123 A C 0.072110 -1.2092e-05
14:56045411 T C 0.194511 -4.5640e-06
14:56045451 G T 0.192634 -6.6704e-06
14:56078739 G T 0.654333 -2.5455e-06
14:56080828 G A 0.091370 -1.2545e-05
14:56085130 T C 0.131685 -2.1130e-05
14:56096731 G A 0.199801 -1.1787e-06
14:56101879 A G 0.537502 9.3543e-07
14:56103567 C T 0.047975 -9.9853e-06
14:56106013 C T 0.026886 4.7380e-06
14:56120910 A G 0.035997 1.0214e-05
14:56127906 G C 0.113129 4.8411e-05
14:56140949 T C 0.024883 3.1988e-05
14:56141768 T C 0.084441 6.7712e-06
14:56148243 G T 0.028827 2.0949e-06
14:56150151 G A 0.864680 -7.8386e-06
14:56153027 A C 0.065341 2.0961e-06
14:56157089 G A 0.027273 1.5072e-05
14:56160904 A C 0.541701 -1.6508e-06
14:56166934 C T 0.091445 -1.0280e-05
14:56170544 G A 0.024863 8.3246e-06
14:56179309 C T 0.446104 4.2887e-06
14:56180567 A G 0.195106 -3.5932e-05
14:56184029 T C 0.108590 8.1705e-06
14:56185501 C A 0.470389 7.1441e-06
14:56185836 G A 0.193548 -1.9046e-06
14:56191413 T C 0.879391 -1.5577e-05
14:56192289 A G 0.035062 -3.9355e-05
14:56195998 G T 0.665464 5.8953e-06
14:56199908 C A 0.030136 1.6274e-05
14:56202952 T G 0.075459 4.0323e-06
14:56203914 C A 0.169576 -1.9429e-05
14:56205585 G A 0.021636 -1.0167e-05
14:56207914 G A 0.926479 7.0277e-06
14:56212131 T C 1.033063 -3.3801e-06
14:56213894 G T 0.190244 -2.6508e-05
14:56214471 G T 0.313787 -2.2806e-05
14:56217626 C T 0.663836 2.3141e-05
14:56225235 T C 0.266247 -2.1786e-05
14:56231602 A G 0.608123 6.1317e-05
14:56236638 T G 0.033492 -5.3893e-05
14:56238939 A G 0.719178 3.3362e-05
14:56245453 G A 0.020246 -1.8876e-05
14:56252062 A C 0.524491 -1.2249e-05
14:56260947 A G 0.054275 -1.8160e-05
14:56266816 A G 0.148188 -1.6849e-05
14:56273901 T C 0.051273 2.1660e-05
14:56281728 G A 0.356550 2.1381e-05
14:56288407 T C 0.112623 -2.5576e-05
14:56291038 T C 0.026855 7.6955e-06
14:56298925 G A 1.800009 3.7270e-05
14:56302219 A G 0.032584 -1.3219e-05
14:56302884 G A 0.827442 1.5234e-05
14:56306044 C T 0.089470 -1.3153e-06
14:56309810 T C 0.041984 3.3098e-05
14:56310028 G A 0.122771 -5.9251e-06
14:56312118 A G 0.699782 2.7808e-06
14:56320111 T C 0.040631 2.9973e-06
14:56323733 T G 0.097680 -1.6849e-05
14:56338379 C A 0.108159 -1.6903e-05
14:56341499 G A 0.037544 1.6499e-05
14:56343792 A G 0.211466 -6.4669e-06
14:56344785 T C 0.105602 -2.0973e-05
14:56346245 G A 0.168709 -3.4366e-05
14:56346641 G C 1.058548 1.7742e-05
14:56346718 A G 0.070247 -3.6150e-05
14:56348757 T C 0.049039 9.4765e-06
14:56353758 T C 0.687798 1.1415e-05
14:56354934 G A 0.034637 -5.6952e-06
14:56363990 G T 1.368510 5.7192e-05
14:56365566 C T 0.759877 2.8015e-06
14:56369766 C T 0.867094 1.3302e-05
14:56370654 A G 0.152574 3.8805e-05
14:56376007 G A 0.024509 9.5944e-06
14:56376249 T C 0.119779 2.1741e-05
14:56376659 C A 0.100893 -1.7305e-05
14:56380030 C T 1.185620 2.5228e-05
14:56380627 A G 0.040631 1.7560e-05
14:56380639 C T 0.791067 1.2600e-05
14:56383755 T C 0.086522 -2.0693e-05
14:56387480 T G 0.265037 1.2202e-05
14:56388735 T C 0.339326 -1.7560e-05
14:56393844 G C 0.095542 -1.2254e-05
14:56404641 G A 0.181846 -1.7595e-06
14:56406938 T C 0.146774 -2.3504e-05
14:56418683 A G 0.035657 1.2396e-05
14:56422219 C T 0.239497 -3.4502e-06
14:56435803 G A 1.173190 -2.1645e-05
14:56437768 C A 0.035491 -8.0599e-06
14:56444541 A G 0.079801 2.4698e-05
14:56446044 C T 1.068095 -1.5249e-05
14:56468546 T C 0.221152 4.2757e-06
14:56469277 A G 0.051647 5.2937e-07
14:56471502 T C 0.035243 6.7287e-06
14:56471962 G T 0.057127 -2.0765e-05
14:56486931 A C 0.030986 2.7169e-05
14:56487479 T G 0.033328 -6.2530e-07
14:56491828 T G 0.155909 7.4496e-06
14:56492554 A G 1.297926 -5.5475e-05
14:56507983 T C 0.037357 -7.5943e-06
14:56508617 A C 0.060918 -2.6388e-06
14:56509378 C A 0.188272 -6.8234e-06
14:56509626 T C 0.930474 -1.4138e-05
14:56511252 C T 0.102494 1.9953e-05
14:56512980 C T 0.025635 2.2430e-05
14:56514872 C T 0.296767 -6.5196e-06
14:56518097 G A 0.128738 -1.7953e-05
14:56525569 A G 0.272401 3.1943e-06
14:56526699 G A 0.052259 -8.4018e-06
14:56527225 T C 0.026332 7.4049e-06
14:56531389 G A 1.175869 -8.2520e-06
14:56535526 A G 0.079070 -1.3172e-05
14:56537221 G A 0.030585 -2.4452e-05
14:56542034 G A 0.227873 -3.2587e-05
14:56545460 T C 0.060405 -1.7641e-05
14:56546189 T C 0.088603 4.6213e-06
14:56547936 T G 0.039815 2.2601e-05
14:56553082 T C 0.057637 -2.3892e-05
14:56553185 G A 0.029245 1.2819e-05
14:56553285 A G 0.127997 -9.2666e-06
14:56562714 T G 0.023931 3.6882e-06
14:56565272 T C 0.198825 -3.5394e-06
14:56584091 A G 0.979441 9.1949e-06
14:56584649 T G 0.043681 2.5634e-06
14:56592143 A G 1.152237 -2.6884e-05
14:56592220 T C 0.063220 1.6665e-06
14:56592339 T C 0.026556 -1.1407e-05
14:56592916 T C 0.057331 1.3820e-05
14:56593208 G A 1.339618 2.5372e-05
14:56593787 G A 0.436204 3.0059e-05
14:56594271 G A 0.088773 -3.1071e-06
14:56599190 T C 0.049253 5.2153e-06
14:56617551 T C 0.109287 -2.7285e-05
14:56625981 A G 0.067401 -5.9842e-06
14:56634496 G A 0.147308 7.7889e-06
14:56636659 G A 0.131648 1.4399e-05
14:56642572 G A 0.927655 -2.5340e-05
14:56660072 C T 0.238943 9.9713e-06
14:56663061 A G 1.522838 -5.1466e-06
14:56668552 T C 0.021262 -1.4876e-05
14:56671923 T C 0.319611 2.2714e-05
14:56677416 G A 0.106748 8.1286e-06
14:56682689 A G 0.928968 -2.4835e-05
14:56683836 C T 0.054176 2.1775e-06
14:56687296 G A 0.059096 -2.0935e-05
14:56716092 C T 0.046071 2.8633e-05
14:56729384 C G 0.131223 2.2581e-05
14:56735829 A G 1.897308 -3.9661e-06
14:56737071 T C 0.328328 -1.1737e-05
14:56738019 C T 1.866197 1.7134e-06
14:56743452 G A 0.059602 1.4026e-07
14:56756078 C T 0.303638 -2.3613e-06
14:56757104 A G 0.026413 -9.1896e-06
14:56763886 A G 0.249554 1.1801e-05
14:56764167 A G 0.088817 3.2229e-05
14:56765746 G A 1.166955 -1.1428e-05
14:56771272 T C 0.026437 6.1931e-06
14:56778305 A G 0.021806 1.1293e-05
14:56789713 G A 0.125385 -5.9861e-06
14:56798666 A G 0.060078 -8.5061e-06
14:56801417 C G 0.107224 9.3482e-06
14:56802610 T G 0.126994 3.6387e-06
14:56807380 C T 0.186348 2.9257e-05
14:56807806 C T 0.669626 2.2211e-05
14:56808453 T C 0.021555 -3.7587e-06
14:56820170 G A 0.524576 1.2089e-05
14:56823320 G A 0.523821 1.4604e-05
14:56840096 G A 0.597597 -1.2060e-05
14:56841067 C T 0.034348 2.4965e-05
14:56841899 G A 0.769380 3.5692e-06
14:56842996 G A 1.858938 3.6348e-06
14:56843345 G A 0.617568 -1.1932e-05
14:56845859 A G 0.069972 1.5702e-06
14:56858016 C T 0.100149 -8.1774e-06
14:56861612 A G 0.814835 -1.0343e-05
14:56866675 C G 0.034875 -5.0006e-07
14:56874865 G C 0.600606 -5.3422e-06
14:56880339 A G 0.027858 1.7293e-05
14:56881376 A C 0.061282 7.9299e-06
14:56885106 G A 0.062836 -5.1059e-06
14:56885275 A G 0.081422 -2.1150e-05
14:56885357 A G 0.096222 1.8585e-05
14:56889204 C T 1.160740 -6.6328e-06
14:56890968 C G 0.337759 6.5105e-06
14:56908019 A G 0.067218 1.4901e-05
14:56917070 T C 0.245270 -9.3371e-06
14:56918236 A G 0.424529 -4.7383e-06
14:56919332 A G 0.061785 8.1080e-06
14:56920207 G A 1.563279 -1.0474e-05
14:56920706 T G 0.128999 -2.6909e-06
14:56920900 T C 1.010060 -3.2832e-06
14:56927293 G A 0.042107 2.8976e-06
14:56941216 G A 0.162780 -1.2404e-05
14:56941220 A G 0.022480 7.2362e-06
14:56941762 T C 0.046159 1.3694e-06
14:56949485 G A 0.860339 -3.2388e-06
14:56951496 C A 1.416138 -3.5816e-05
14:56952641 G A 0.697348 1.2667e-05
14:56953366 G C 0.134147 -2.0789e-05
14:56954398 T C 1.611302 1.7006e-05
14:56954883 A G 0.085217 1.9095e-07
14:56955717 G T 1.486348 2.3815e-05
14:56957003 T C 1.646969 1.9065e-05
14:56958470 C T 0.116930 2.3664e-06
14:56959440 T C 1.083387 9.7938e-06
14:56959922 T C 0.504829 -1.3325e-05
14:56961214 T C 0.030575 9.1698e-06
14:56961401 A G 0.190529 3.7049e-05
14:56963072 C T 0.434824 -9.3399e-06
14:56963395 T C 0.633013 2.1720e-05
14:56964777 A G 0.267410 7.7388e-06
14:56969273 T C 0.119473 -4.2725e-06
14:56971278 T C 0.083887 9.7338e-06
14:56971402 C T 0.031510 -1.5303e-05
14:56991131 T G 0.168903 2.6764e-05
14:56993406 A T 0.077003 -7.4009e-06
14:56998298 C A 1.403100 1.7523e-05
14:57002728 T C 0.156409 -2.7763e-06
14:57006684 G A 0.318043 -3.6391e-06
14:57006720 A C 0.078026 2.5518e-06
14:57006821 T C 0.029388 2.1176e-05
14:57011245 T C 0.040733 -1.2139e-05
14:57011955 T C 0.057603 4.3377e-06
14:57012428 G A 0.217218 6.2666e-07
14:57014579 A G 0.050838 1.5789e-05
14:57015476 G A 0.056485 -2.7890e-05
14:57016351 G A 0.328783 3.6998e-06
14:57019075 C T 0.399425 2.4520e-06
14:57019238 G A 0.308857 1.4868e-05
14:57023116 A G 1.400095 8.3633e-06
14:57025098 C T 0.026196 3.8175e-06
14:57025858 A C 1.015432 3.2787e-05
14:57032680 G A 0.135786 -1.0574e-06
14:57032689 G A 0.021143 1.8806e-06
14:57034625 G A 0.031010 6.3543e-06
14:57034918 T C 0.021167 3.0430e-06
14:57040874 G A 0.974267 -2.7061e-06
14:57049966 G T 0.813499 1.2817e-05
14:57054821 T C 0.777859 -1.1552e-05
14:57065319 C T 0.142000 2.3193e-05
14:57074689 G T 0.154284 5.0116e-06
14:57075920 T G 0.253338 -8.8902e-07
14:57076171 T A 0.029045 2.0957e-06
14:57079153 G A 0.027987 -4.9755e-06
14:57079972 C T 0.042658 9.5647e-06
14:57083126 G A 0.053146 1.1255e-05
14:57092112 A G 0.023612 1.3518e-06
14:57093153 G A 1.617938 6.3581e-06
14:57099048 A C 0.067330 -1.7653e-05
14:57099859 A G 1.462665 2.5614e-05
14:57103986 T C 1.631021 5.7280e-06
14:57116841 T C 0.044354 -7.5838e-06
14:57122773 C T 0.048515 1.9279e-06
14:57126729 G A 0.208532 -8.1573e-07
14:57126989 T G 0.051470 9.4647e-06
14:57128138 T C 0.046499 -2.4544e-05
14:57131114 G A 0.043514 1.4852e-05
14:57132106 G T 0.027552 -1.0222e-05
14:57132165 C T 0.884114 5.3521e-05
14:57142557 T G 0.061357 1.0439e-05
14:57143234 G A 1.278683 2.3045e-05
14:57146254 G A 1.959124 9.3587e-06
14:57147198 T C 0.257197 2.8436e-06
14:57154569 T C 0.023714 1.9678e-05
14:57169000 G A 1.422176 -7.4493e-06
14:57169586 T C 0.957298 -2.5458e-07
14:57171985 T G 0.424056 -3.1043e-07
14:57172894 T C 0.022928 -1.4600e-05
14:57173763 C T 0.272530 -6.8458e-06
14:57175037 C A 0.120789 -1.3963e-05
14:57178956 C T 0.031863 -1.1436e-05
14:57180714 C T 0.757722 -1.5763e-05
14:57180779 A G 0.107734 9.4613e-06
14:57180858 C T 0.041879 -1.7888e-05
14:57180940 G A 0.955258 1.0524e-05
14:57181015 A G 1.948010 -1.2154e-05
14:57181166 C T 0.094546 -2.7817e-05
14:57181637 T C 0.701050 -3.7178e-05
14:57187718 C T 0.159183 1.0629e-05
14:57189191 T C 1.873816 4.1512e-06
14:57189352 G A 1.979139 1.0550e-05
14:57191697 A T 0.028752 1.2789e-05
14:57192286 T C 0.724798 -5.4825e-05
14:57194970 G T 1.953732 6.7252e-06
14:57195082 G A 0.200341 6.5788e-06
14:57196255 C A 0.671468 -1.2357e-04
14:57197731 T C 0.671859 -5.1307e-06
14:57198204 T G 0.180993 2.1385e-05
14:57203955 A G 0.124128 1.2043e-05
14:57204059 G A 1.618591 -1.8787e-05
14:57204584 T G 1.796266 -8.0252e-06
14:57209579 G A 0.055835 1.8494e-06
14:57212706 A G 0.092278 2.5101e-05
14:57213587 A G 1.971598 -7.4811e-06
14:57214205 G A 0.238300 1.6369e-05
14:57218997 T C 0.212972 -2.2765e-06
14:57218999 A C 1.971397 -6.3786e-06
14:57221139 A G 0.285395 -1.5532e-06
14:57228894 C T 0.257934 7.3555e-06
14:57233445 T C 0.054829 4.4467e-06
14:57239420 A G 0.034314 1.3803e-05
14:57239835 C T 0.105119 -1.5852e-06
14:57242607 A C 1.216212 5.8535e-07
14:57245282 T C 1.515916 7.6644e-06
14:57247331 G T 0.201164 -2.5544e-06
14:57249778 A G 1.612570 -4.4008e-06
14:57251085 C T 0.060483 -4.5269e-06
14:57253540 T C 0.021823 -1.2391e-05
14:57254033 A G 0.049066 4.0074e-06
14:57255756 A G 0.088470 -3.9358e-05
14:57264769 C A 0.311601 -2.7862e-05
14:57267259 T C 0.030751 4.7895e-06
14:57280046 T C 0.306671 1.3830e-05
14:57281154 T C 0.652045 -2.3625e-05
14:57304754 C T 0.431094 -3.6921e-06
14:57305815 T G 0.125940 -1.6102e-05
14:57314430 A G 0.144183 5.2140e-06
14:57317919 A G 0.025618 1.5509e-05
14:57322091 A G 0.310043 -3.9777e-05
14:57323701 C T 0.247504 -1.6812e-05
14:57333281 A G 0.161930 -2.4106e-05
14:57338293 C T 0.218799 3.1962e-05
14:57345892 T C 0.120177 3.6726e-06
14:57347387 T C 0.155861 -2.6781e-05
14:57349958 C T 1.149912 -1.2177e-04
14:57352491 T C 0.048818 1.0167e-05
14:57359268 G T 0.217136 -2.3455e-05
14:57369782 A G 0.577698 -5.0882e-06
14:57370091 C T 0.444585 -2.5147e-05
14:57370548 T C 0.099027 8.0823e-06
14:57376298 A G 1.412732 -3.1533e-05
14:57376722 C T 0.053343 1.1346e-05
14:57382573 T C 1.641615 2.4644e-05
14:57386088 A G 0.141195 -4.1975e-06
14:57392731 T G 0.414945 -1.6510e-05
14:57397484 C T 1.024078 -2.2527e-05
14:57411594 C T 1.904652 8.2332e-06
14:57412758 T C 0.442433 -1.5216e-05
14:57413423 C T 0.079454 -1.2239e-05
14:57415298 A G 1.971316 3.6505e-06
14:57421957 G A 0.091884 5.2793e-07
14:57434545 A G 0.208477 -2.2614e-07
14:57440012 A C 0.041835 1.6858e-06
14:57440072 A G 0.372910 -1.7605e-05
14:57442519 T C 0.108196 2.8578e-05
14:57444151 C T 1.724329 1.4913e-05
14:57450468 C T 0.618972 -3.2719e-05
14:57451964 A C 0.141994 -1.5207e-05
14:57452153 A C 1.293840 -1.3587e-05
14:57456220 A C 0.091224 -6.0115e-06
14:57461137 T C 0.123543 -1.4215e-05
14:57462256 A G 0.913145 -6.8542e-06
14:57463403 T C 0.189751 1.6781e-05
14:57463815 G A 0.842891 -1.0752e-05
14:57466559 A G 1.977660 3.9920e-06
14:57471030 C T 0.149497 1.9016e-06
14:57472288 T C 0.935128 1.4229e-05
14:57476314 A G 0.028983 1.8749e-05
14:57485339 C G 1.966794 -6.4674e-06
14:57487020 T A 0.057314 -7.6232e-06
14:57488111 G A 0.154947 1.8037e-05
14:57494073 G A 0.026437 9.4208e-06
14:57500595 A G 0.115407 1.6686e-05
14:57505091 C T 0.270622 -3.8446e-05
14:57506067 G A 0.873156 -2.3662e-06
14:57515416 T G 0.107727 1.9440e-05
14:57516444 G A 0.100312 -3.7121e-06
14:57520889 G T 0.585524 7.9137e-06
14:57522076 A G 0.043110 2.7739e-06
14:57540484 C A 0.160268 -6.8960e-05
14:57544520 T C 0.390956 -4.0255e-05
14:57549104 T C 1.110749 2.3737e-06
14:57551555 C T 0.074160 7.9353e-06
14:57554220 T C 1.518480 3.0438e-05
14:57556647 A C 0.079580 2.0386e-05
14:57557147 G A 0.025883 8.4743e-06
14:57559781 T C 0.073256 -5.1462e-06
14:57562545 T G 0.026182 1.2996e-05
14:57587263 A G 0.089426 -1.7283e-05
14:57589292 T G 0.107349 5.4096e-05
14:57598022 A G 0.818466 3.4750e-05
14:57600605 T C 0.695624 1.7420e-05
14:57600951 T C 0.113656 1.5197e-05
14:57603476 T G 0.215539 -4.9213e-05
14:57604860 T C 0.082092 -3.0073e-05
14:57606103 C T 0.148841 -1.7680e-05
14:57607067 C T 0.202874 -5.6250e-06
14:57614910 C G 0.028341 2.7328e-05
14:57618531 T C 0.022881 -9.1521e-06
14:57629978 T C 0.045979 -2.2885e-05
14:57630089 C G 0.598597 1.4436e-05
14:57631769 T G 0.297869 -9.7572e-06
14:57635826 C T 0.053054 9.8638e-06
14:57636970 C A 0.136795 1.0298e-05
14:57639800 T C 0.026556 2.8033e-06
14:57648321 C T 0.197893 -2.3342e-05
14:57671880 C A 0.039577 4.7215e-06
14:57672715 T C 0.281726 -2.0440e-05
14:57694010 T A 0.055992 -1.7541e-05
14:57694115 C T 0.039353 -1.5655e-07
14:57697430 C A 0.281604 -1.6550e-05
14:57698313 T C 0.037344 -1.1313e-06
14:57698674 C T 0.544254 -1.4672e-05
14:57708371 G A 0.034746 -1.3781e-06
14:57730748 T C 0.114598 3.3494e-06
14:57731663 A G 0.033284 -1.2797e-05
14:57739065 G T 0.047451 3.8387e-06
14:57740793 G T 1.127663 -1.4964e-05
14:57746432 C T 0.065800 2.0732e-06
14:57752440 G A 0.028219 1.4459e-06
14:57755564 A G 0.133331 2.2348e-06
14:57765622 G T 0.099418 -1.1226e-05
14:57774721 G A 1.909425 5.6873e-06
14:57778179 C T 1.949271 7.5547e-06
14:57789170 G C 0.149670 -4.3905e-05
14:57802989 C T 0.099326 -4.6596e-05
14:57813513 T C 0.344399 1.6351e-05
14:57824617 C A 1.934839 8.4631e-06
14:57824730 C T 0.038153 -1.9794e-06
14:57826995 G A 0.879599 2.7677e-05
14:57827374 A G 0.025692 -2.1241e-05
14:57829905 T C 0.046656 -5.6506e-06
14:57830042 T C 0.027253 -1.3128e-05
14:57831619 T C 1.895551 2.2016e-05
14:57839094 C T 1.957475 1.3210e-05
14:57849286 A C 0.036120 -6.6555e-06
14:57853034 G A 0.032767 -1.6671e-05
14:57853419 C T 0.023911 -1.1969e-05
14:57856490 G C 0.051779 -1.4479e-05
14:57876575 C T 1.783860 1.5459e-05
14:57876842 C T 1.783900 1.7021e-05
14:57881075 A G 0.120357 -5.0376e-05
14:57890702 A G 0.038095 1.9873e-05
14:57892743 G A 0.279068 -8.3952e-06
14:57895263 T C 0.250754 -1.6663e-05
14:57906437 A G 0.080028 1.1883e-05
14:57910515 C A 0.072746 7.0570e-06
14:57911361 A G 0.158364 1.4965e-05
14:57920419 A G 0.148222 -1.1866e-05
14:57920445 T G 0.565139 -2.7331e-05
14:57935403 G C 0.067826 -2.7888e-06
14:57947421 A G 0.076343 -4.2787e-06
14:57948380 C T 1.469549 9.8461e-06
14:57951080 A G 0.076935 5.5946e-06
14:57953951 A G 0.527282 -3.8284e-06
14:57962493 A G 0.324816 -5.9132e-06
14:57969569 G T 0.035695 6.5773e-06
14:57969962 T C 0.027389 1.5680e-05
14:57970504 T C 0.064940 1.7308e-05
14:57979240 A C 0.021551 -2.4492e-05
14:57996076 T C 0.053166 -3.3419e-06
14:57998460 A G 0.753645 -5.7943e-06
14:58001315 T C 0.079529 8.6364e-06
14:58002561 G A 0.064331 1.5727e-05
14:58012505 C A 0.062071 1.0088e-05
14:58012715 G A 0.406578 -1.0040e-05
14:58015081 A G 1.137866 -2.0636e-06
14:58015648 G T 0.252872 -1.4825e-05
14:58022588 A G 0.068758 -3.5384e-05
14:58023838 A G 0.193423 4.7022e-06
14:58027243 A G 0.079488 1.5878e-05
14:58028892 A C 0.434079 2.2505e-05
14:58034570 C A 0.071651 1.4943e-05
14:58035710 G A 0.556932 3.3191e-06
14:58035914 T C 0.052323 6.1944e-06
14:58042604 G A 0.041206 -5.0269e-06
14:58042922 T C 0.127235 -8.5435e-06
14:58046438 T C 0.034954 -8.0811e-08
14:58047219 C G 0.304186 1.0687e-05
14:58049691 A G 0.234540 1.7738e-05
14:58049900 G A 1.178208 8.8973e-06
14:58069052 G A 1.554137 -1.5629e-05
14:58070034 G A 1.564986 -2.0745e-05
14:58077297 A G 0.066419 -1.9838e-06
14:58078390 T C 1.514716 -2.4737e-05
14:58079072 C T 0.043069 -1.0748e-05
14:58080684 G T 0.028712 -2.0217e-05
14:58084791 T C 0.371669 2.3650e-06
14:58084871 C T 1.504435 -2.1054e-05
14:58100655 G A 1.026087 -1.2440e-05
14:58106625 T C 1.350800 -9.4704e-06
14:58108966 G C 0.343130 -1.0729e-05
14:58114717 T G 1.944460 -2.2200e-05
14:58116879 T C 0.339333 -7.4112e-06
14:58118525 T C 0.248915 1.2706e-05
14:58125125 C T 0.182071 -2.2301e-05
14:58126646 C T 0.196207 -7.7418e-06
14:58128091 T C 0.095804 -1.1116e-05
14:58139847 G A 1.237226 1.6766e-06
14:58144465 C T 0.057127 2.3244e-05
14:58151660 G A 0.365155 2.9691e-05
14:58152541 T G 0.145448 -4.7969e-06
14:58173562 T C 0.842122 9.5051e-06
14:58173592 G A 0.025356 7.3674e-06
14:58196019 G A 0.074412 -6.7782e-06
14:58197713 T A 0.316853 -1.0451e-05
14:58202047 C A 0.058786 -4.4713e-07
14:58204254 T C 0.081385 -1.5977e-05
14:58205088 C T 0.041230 1.4600e-06
14:58217775 G A 0.314694 1.3670e-06
14:58217960 T C 0.469441 4.9282e-05
14:58219121 A G 0.116413 -2.9559e-05
14:58220002 A G 0.050385 7.4573e-06
14:58240077 T C 0.042059 1.1904e-05
14:58240155 C T 0.299069 -3.5961e-05
14:58261431 T C 0.025410 2.9712e-06
14:58262239 C T 0.070009 -5.4721e-06
14:58277267 T C 0.666848 -1.7041e-05
14:58277696 G C 0.092292 -1.5032e-05
14:58281270 G A 0.020246 -1.1403e-05
14:58282478 T C 0.042916 -1.2676e-06
14:58289954 A C 0.033743 8.5134e-06
14:58290064 A G 0.671356 -1.7382e-05
14:58290201 T G 0.257683 1.1232e-05
14:58299278 G A 0.424094 -2.7607e-05
14:58305357 G A 0.147624 1.5670e-06
14:58315123 T C 0.314711 -2.4719e-05
14:58321253 C T 1.461988 3.8613e-05
14:58337579 C T 0.611917 -2.0214e-05
14:58345008 G A 0.096983 4.0308e-06
14:58350137 T C 0.077244 2.2402e-05
14:58352705 T C 0.193725 -7.9451e-06
14:58356091 G A 0.322789 -2.9075e-05
14:58363196 T G 0.051450 1.1027e-05
14:58364850 G T 0.066694 2.2135e-05
14:58365428 G A 0.267280 1.1557e-06
14:58372711 C T 0.227356 5.5704e-06
14:58385365 C T 0.605046 -2.9052e-05
14:58386311 C A 0.420561 -4.7652e-06
14:58397916 G A 0.835972 -3.4353e-06
14:58405614 G C 0.209759 -1.3543e-07
14:58406313 C G 0.095916 1.0676e-05
14:58425826 T C 0.026267 -2.2063e-06
14:58425827 G T 0.459007 3.2767e-05
14:58425903 C T 0.168764 -7.5156e-06
14:58431488 A G 0.090303 1.3401e-05
14:58432509 C T 0.055176 1.5928e-05
14:58433157 T G 0.450653 1.9712e-06
14:58433216 G A 0.063342 3.3644e-05
14:58437639 C T 0.044769 1.1836e-05
14:58437764 A C 0.148191 1.7433e-05
14:58438249 C T 1.937198 2.1147e-05
14:58444210 G T 0.587306 6.3354e-06
14:58446784 G A 0.198070 1.2840e-05
14:58447752 A G 0.854542 8.9119e-06
14:58448681 T G 0.163667 3.0780e-06
14:58449526 G C 0.212163 2.0541e-05
14:58450297 A G 0.032360 -3.7695e-06
14:58450742 A G 0.102885 -8.1798e-06
14:58451211 T C 0.043963 -1.3724e-05
14:58453944 C A 0.301302 -1.2222e-06
14:58455169 C A 0.134779 -3.7290e-05
14:58462362 T C 1.432981 5.4198e-05
14:58463220 T G 0.166364 -9.9369e-06
14:58469117 A C 0.082718 -7.6652e-07
14:58470118 A C 0.703046 -1.0129e-05
14:58472841 C A 0.504292 -7.0467e-07
14:58475806 A C 0.084108 2.7308e-05
14:58481341 C T 0.154791 9.1961e-06
14:58492598 T C 0.052840 -1.2650e-05
14:58495433 A G 0.381300 1.1516e-05
14:58495517 G A 0.585041 2.9128e-05
14:58513171 A G 0.095358 -4.5092e-06
14:58514534 C A 0.046846 -7.9942e-06
14:58514673 C T 0.284715 1.1125e-05
14:58515115 T C 0.023313 -2.6515e-05
14:58517994 G A 0.181537 -1.4213e-05
14:58524606 G A 0.266094 1.4529e-05
14:58529915 G A 0.748723 2.5686e-05
14:58531532 A G 0.022595 1.0819e-05
14:58532212 A G 0.064464 5.0839e-06
14:58533854 C T 1.735392 -7.9334e-06
14:58536728 T C 1.185063 -1.7797e-05
14:58541406 C T 1.165585 2.6061e-06
14:58546038 G T 0.039496 -1.2861e-06
14:58556375 C G 0.028654 3.1017e-05
14:58556776 C A 0.956411 -6.7306e-06
14:58559802 A G 0.091649 -5.8296e-05
14:58561961 T C 1.063828 -1.2136e-05
14:58564916 C T 0.050273 5.4919e-05
14:58568038 G T 0.068347 5.8430e-05
14:58571274 A G 1.169916 6.3712e-06
14:58580310 A G 1.212207 1.8949e-06
14:58593283 T C 0.169417 -1.6554e-05
14:58604730 C T 0.021092 -1.2721e-05
14:58604850 C A 0.074670 1.9868e-05
14:58605043 A G 0.110525 -1.1006e-05
14:58605072 G C 0.048621 3.2465e-06
14:58605790 A G 1.095817 -1.4525e-06
14:58615637 A G 0.140056 -1.5076e-05
14:58617216 A C 1.093016 3.4826e-06
14:58624442 A G 0.022160 -2.5926e-06
14:58625502 C T 0.029942 1.5785e-07
14:58636167 A G 0.124804 -1.2991e-06
14:58653480 C A 0.949210 -1.4928e-05
14:58674469 T C 0.118052 -4.6973e-06
14:58678057 A G 0.069105 1.3954e-05
14:58695579 G A 0.048009 -7.7702e-06
14:58698338 C T 0.361146 1.1791e-05
14:58701880 T C 0.138094 -1.2521e-05
14:58704708 C T 0.030252 9.3813e-06
14:58706512 C T 0.035651 9.3255e-06
14:58727277 C T 0.023476 -5.6786e-06
14:58731153 A G 0.026260 8.0519e-07
14:58733346 G T 0.071661 6.7253e-06
14:58750534 A C 0.028834 -1.0678e-05
14:58759762 A G 1.430594 -1.4523e-05
14:58772018 G A 0.110334 2.8874e-05
14:58777016 T C 0.048080 -1.3606e-05
14:58787773 G A 0.055478 -4.9938e-05
14:58796940 T A 0.046455 2.4481e-05
14:58797640 T C 1.277993 -2.8839e-05
14:58802008 G T 0.087093 3.3394e-05
14:58814839 C T 0.051953 -1.8904e-05
14:58819463 C G 1.918523 -9.6851e-06
14:58820568 C T 0.094671 -1.2849e-05
14:58831142 G A 0.704515 2.2251e-05
14:58853140 T C 1.179191 -5.3768e-05
14:58858389 T G 0.068156 -1.5603e-05
14:58863051 A G 0.028307 -8.8646e-06
14:58889815 C A 0.146458 -1.4805e-07
14:58901951 G A 0.105265 2.0932e-05
14:58922959 A G 0.089381 3.7353e-06
14:58930093 T C 0.030126 1.8530e-06
14:58930684 A G 0.044721 1.0276e-05
14:58939169 G A 0.144900 1.0102e-06
14:58946364 C T 0.134279 -5.0778e-05
14:58947365 G A 0.551047 -2.4486e-05
14:58955530 C T 0.031639 2.7636e-05
14:58962517 C T 0.076367 2.2993e-05
14:58969776 C T 0.070346 -1.7497e-05
14:58971742 T C 0.108492 -1.2370e-05
14:58976018 A G 0.143527 2.5272e-06
14:58978422 T C 0.023302 -1.9404e-05
14:58988135 T C 0.051800 -1.6161e-05
14:59000262 A G 0.127874 2.0180e-05
14:59001272 T C 1.505258 5.0264e-06
14:59010649 C T 0.715156 -2.5377e-05
14:59013798 G A 0.038214 6.3153e-06
14:59013971 C A 0.440284 3.7181e-05
14:59021231 T G 0.147372 -2.8418e-06
14:59037440 C T 0.034338 1.4814e-05
14:59050776 T C 0.089694 1.4397e-06
14:59051142 A C 0.531623 -2.2052e-05
14:59060402 A G 0.033862 1.3276e-05
14:59063205 G T 0.659175 -1.8964e-05
14:59066921 C A 0.096079 4.8112e-05
14:59067880 T C 0.058548 1.9828e-05
14:59071998 A G 0.075789 2.2402e-05
14:59074136 C A 0.922878 6.7889e-06
14:59074458 T C 0.089324 1.3196e-05
14:59085340 T C 0.376381 -1.5362e-06
14:59085726 T C 0.942315 1.5252e-06
14:59092449 T C 0.073684 -1.8604e-06
14:59095210 T C 0.216708 -1.5222e-05
14:59101448 T C 1.186157 7.8570e-06
14:59102799 C G 0.144346 7.6727e-06
14:59111526 T C 0.024152 -1.1086e-05
14:59112475 T C 0.357005 7.8381e-06
14:59112732 T C 0.628580 -9.9037e-06
14:59113537 G C 0.117209 1.0418e-05
14:59117595 T C 0.026083 4.7465e-06
14:59134382 A C 0.277184 7.2294e-06
14:59139066 T C 0.645130 3.4880e-06
14:59144962 G C 0.027341 -2.2895e-05
14:59145523 C T 0.497941 4.4436e-06
14:59145753 C T 0.068982 3.0603e-06
14:59146997 G A 0.035022 -2.2692e-06
14:59149266 C T 0.040706 -2.1598e-05
14:59149884 A G 0.095613 -1.2739e-05
14:59155725 A C 0.443405 2.2404e-05
14:59162198 G A 0.400302 8.6378e-07
14:59162993 T C 0.115869 -7.9844e-06
14:59163823 C T 0.346632 -3.1029e-05
14:59165209 G C 1.817929 6.1874e-07
14:59177445 T C 0.192131 -2.1869e-06
14:59178923 A G 0.040441 -1.4305e-05
14:59179188 T G 0.056321 3.2847e-06
14:59179611 T C 0.080566 -4.6617e-06
14:59183044 T C 0.024537 6.5120e-06
14:59183198 T A 0.209619 2.1468e-06
14:59192138 C G 1.271731 -1.9937e-05
14:59196911 C T 0.228271 -4.6007e-06
14:59198137 T C 1.618098 -2.5135e-05
14:59200260 A G 0.031064 9.2469e-06
14:59201672 G A 0.350994 -8.1378e-07
14:59202227 C T 0.031856 -1.9658e-06
14:59204449 T A 0.028117 -1.6394e-05
14:59207719 A G 0.151812 2.3099e-05
14:59210392 A G 0.622355 -1.6558e-05
14:59210881 A G 1.819816 2.0580e-05
14:59214061 G A 0.486365 2.5940e-05
14:59215657 G T 0.106462 -5.8879e-06
14:59220145 T C 0.166724 -6.9407e-06
14:59221860 C T 0.410977 -6.0416e-06
14:59229817 G A 0.811884 5.3074e-06
14:59233087 G A 0.166384 1.5422e-05
14:59234738 C T 0.055757 -5.6068e-06
14:59239259 G A 0.075058 2.8324e-05
14:59240213 C T 0.401618 9.5396e-06
14:59240410 A G 0.308031 -9.6752e-06
14:59244211 G A 0.063264 2.8248e-05
14:59247052 G C 0.037925 -8.9816e-06
14:59250808 C A 0.187714 -1.9485e-05
14:59251204 T G 0.037201 1.3924e-05
14:59251533 A G 0.240609 -2.7920e-07
14:59251742 T C 0.052235 3.2431e-06
14:59253715 C A 0.745092 -1.7032e-06
14:59255726 C T 0.568675 7.9030e-06
14:59261426 C A 0.065729 4.0903e-06
14:59267838 G A 0.814570 5.5837e-06
14:59272748 G A 0.269715 -3.2367e-06
14:59274927 G T 1.629069 1.2032e-05
14:59282159 A C 0.058865 1.7002e-05
14:59282618 T C 0.083670 2.7636e-05
14:59300055 A G 0.039914 2.9240e-06
14:59302442 A G 0.033815 -1.1091e-05
14:59313316 C G 0.121353 6.8757e-06
14:59326343 G A 0.028535 -7.5153e-06
14:59328422 T C 0.026206 2.3937e-05
14:59334128 G A 0.769145 -2.7853e-05
14:59334928 C T 0.172011 -1.8239e-05
14:59335669 T C 0.033033 3.1463e-06
14:59343728 T G 0.104987 1.2428e-06
14:59346590 G C 0.074436 1.2592e-05
14:59359188 T C 0.334696 -1.2279e-07
14:59372118 G A 0.076901 4.3605e-06
14:59377568 T G 0.063917 2.6763e-05
14:59381495 T C 0.277395 -3.7149e-06
14:59384953 C T 1.848293 1.0848e-05
14:59406208 C T 0.099268 2.3720e-05
14:59409089 C T 0.542431 3.7898e-05
14:59412635 A C 0.046714 -1.5767e-05
14:59413010 G T 0.060666 -1.3166e-05
14:59424004 T C 0.064505 -2.5116e-05
14:59424757 A G 0.023391 -1.0706e-05
14:59425026 T C 0.053289 5.8729e-06
14:59432986 G A 0.294105 -2.1215e-06
14:59433353 A G 0.205985 -2.6404e-05
14:59437671 C T 0.075343 -3.7786e-06
14:59440853 C A 0.162192 2.8463e-05
14:59442384 A G 0.163460 -1.0430e-05
14:59443194 C T 0.055278 -1.4052e-05
14:59444059 T C 0.462447 5.1355e-05
14:59445221 A C 0.086366 1.9257e-06
14:59447625 T C 0.308911 -3.5728e-06
14:59452532 C T 0.042229 -4.2351e-05
14:59454775 A G 0.165507 3.5841e-06
14:59455213 T C 0.065205 2.3090e-07
14:59456583 A G 0.128656 5.9740e-07
14:59457502 G T 0.035909 -1.8899e-05
14:59458759 C T 0.072770 1.4273e-05
14:59459752 T G 0.774701 -1.7648e-05
14:59469737 A G 0.359198 -5.1074e-06
14:59475306 T C 0.112398 1.0244e-05
14:59481133 A G 1.704691 -1.2990e-05
14:59491212 T C 0.128340 5.0472e-06
14:59491618 T C 0.037340 -8.2486e-06
14:59503415 A G 0.179283 7.6655e-06
14:59503942 A G 0.024628 5.9502e-06
14:59512839 C T 0.057953 2.9293e-05
14:59523472 A G 0.036779 -8.8838e-06
14:59531373 G A 0.175305 8.8935e-06
14:59532597 G A 1.221893 -1.4438e-05
14:59536591 T C 0.028569 -2.3049e-05
14:59540671 G A 0.244294 8.6034e-06
14:59556752 A C 0.077761 -2.0014e-06
14:59557503 A G 0.449164 1.0464e-05
14:59557616 T C 0.119283 9.9017e-06
14:59558654 C T 0.123196 2.5699e-05
14:59560667 T A 1.020341 -2.6911e-05
14:59563305 A G 1.586786 -1.3271e-05
14:59568286 A G 0.094291 -6.0907e-06
14:59573244 C T 0.080923 9.3515e-06
14:59573960 G A 0.451503 -7.5082e-05
14:59582823 A G 0.171076 9.2098e-06
14:59583906 G C 0.286894 1.6186e-05
14:59587828 T G 0.025638 -7.6553e-06
14:59587941 G A 0.488436 -1.8290e-05
14:59588612 T G 1.645150 7.4478e-06
14:59592168 A G 0.806492 -8.5718e-06
14:59594323 T C 0.105911 6.6682e-06
14:59596952 A G 0.102930 1.6355e-05
14:59597917 A G 0.244111 -3.8226e-06
14:59607513 A G 0.519704 4.5110e-06
14:59610371 T C 0.130094 -2.8513e-06
14:59612140 G A 0.660368 -3.1009e-06
14:59616001 G A 0.034739 -7.1972e-06
14:59627631 A G 0.251281 1.4771e-05
14:59627849 G T 0.087515 7.2458e-08
14:59631504 A G 0.113204 1.7306e-05
14:59633677 A G 0.038510 6.1264e-06
14:59649245 G A 0.041250 2.5229e-05
14:59652643 C T 0.065916 -2.5999e-06
14:59665714 C T 0.042239 5.0357e-06
14:59670324 A G 0.023068 -1.8090e-05
14:59670779 T C 0.077213 3.0461e-05
14:59673968 G A 0.386441 -2.1316e-05
14:59679186 G A 0.860441 -1.8080e-05
14:59683086 C T 0.086559 -1.7783e-07
14:59686598 T C 0.061180 -1.0156e-05
14:59694643 A G 0.471770 3.7449e-06
14:59703039 C T 0.071947 -1.1987e-05
14:59706594 C A 0.302560 -1.3213e-05
14:59706722 C T 0.100543 2.9102e-05
14:59715921 C T 0.052119 -3.5261e-06
14:59729286 A G 0.704385 -2.2730e-05
14:59736206 G A 0.104558 7.1770e-06
14:59738893 C T 0.035501 2.6957e-05
14:59763705 G A 0.320175 -1.8293e-06
14:59765145 T C 0.313923 -9.0394e-06
14:59772778 G A 0.817022 1.8403e-05
14:59772986 T C 0.177913 1.7615e-05
14:59773272 T C 0.040624 -1.1922e-06
14:59774564 T C 0.163892 1.6977e-05
14:59782959 T C 0.207376 -5.9746e-06
14:59795509 G C 0.100676 -1.1409e-05
14:59806092 A G 0.051235 9.2665e-07
14:59810832 A G 0.046411 1.5851e-05
14:59818864 A C 1.233819 1.1071e-04
14:59819674 G T 0.892236 4.5673e-05
14:59823309 C T 0.170216 8.8253e-06
14:59830880 A C 0.333965 1.3126e-05
14:59836639 T C 0.037820 -3.4883e-05
14:59837666 A G 0.070512 -1.5880e-05
14:59843837 A G 1.843329 2.2503e-05
14:59847479 T C 0.174210 6.3084e-06
14:59849513 T C 0.029296 -4.5437e-06
14:59861637 C T 0.386009 -4.1987e-06
14:59862527 C G 1.764365 1.5695e-06
14:59865221 A G 1.549000 -1.1224e-06
14:59874542 T C 0.079515 -5.2261e-06
14:59875162 C T 0.122237 1.1524e-05
14:59885429 C G 0.100608 -1.5542e-05
14:59886441 T C 1.886796 1.4997e-05
14:59891177 C A 0.034998 2.0766e-05
14:59891506 C T 0.333376 1.3175e-05
14:59906848 T C 0.022483 -1.4461e-05
14:59909768 C T 0.892124 -3.9124e-05
14:59925659 T G 0.704317 -3.5113e-05
14:59939727 C T 0.882040 -2.1684e-05
14:59948652 G C 0.034117 8.2832e-06
14:59950676 C A 0.157810 -1.8391e-06
14:59950803 T C 0.052925 1.5988e-05
14:59959259 T C 0.697045 -2.0209e-05
14:59988324 T C 0.494892 -2.0113e-05
14:59994039 T C 0.082514 -1.2988e-05
14:60004844 T C 1.170810 6.6935e-06
14:60008318 A C 0.065192 -2.1858e-05
14:60027907 T C 0.105357 1.3737e-05
14:60029860 T C 0.189578 8.5740e-06
14:60031996 A G 1.097126 1.3777e-05
14:60033018 G A 0.708931 1.3177e-05
14:60034964 T C 0.046826 -2.4017e-06
14:60053085 A G 0.129448 -3.9350e-06
14:60060555 T C 0.056906 5.3657e-06
14:60061515 A G 0.157660 -1.5617e-05
14:60066496 T C 0.068976 -8.3469e-08
14:60068210 A G 0.033974 5.1101e-06
14:60076401 T C 1.058334 -4.6537e-06
14:60077087 T C 0.178344 1.1946e-05
14:60092082 A C 0.617557 1.5619e-06
14:60100052 T C 0.055794 8.7189e-06
14:60103624 A C 0.020049 2.2739e-06
14:60121825 A G 0.878749 4.0320e-06
14:60139839 G A 0.724648 -1.2153e-05
14:60149417 C T 0.064481 -1.5518e-05
14:60151456 T C 1.503969 1.0041e-05
14:60157736 T C 0.917116 -4.8070e-06
14:60160565 A G 1.282090 9.4061e-06
14:60169841 T C 0.097918 -8.8899e-08
14:60174509 A G 0.173976 -6.2184e-07
14:60186498 C T 0.720548 -4.3907e-06
14:60190976 T C 0.066943 -1.7938e-05
14:60194375 G C 0.032873 -9.6861e-06
14:60195565 G A 0.118385 -2.3724e-07
14:60198625 T C 0.036426 1.1162e-05
14:60207816 T C 0.026658 6.1524e-06
14:60218944 A G 0.032625 9.6779e-06
14:60225411 T C 0.721629 -2.2362e-06
14:60229942 T C 0.086260 2.5625e-06
14:60232425 A G 0.042562 5.7064e-06
14:60233841 T C 0.287071 -1.9509e-05
14:60234271 C T 0.024992 -1.7241e-05
14:60244624 G A 0.058810 1.2768e-05
14:60248744 C T 0.707959 1.3231e-05
14:60251591 C T 0.056760 3.8941e-06
14:60255089 C G 0.034644 9.5157e-06
14:60277778 G A 0.063583 9.3726e-06
14:60281190 A C 0.316170 1.3386e-08
14:60291874 T C 0.060517 -9.3359e-06
14:60297048 T G 0.022123 -1.6971e-05
14:60299529 A G 0.439900 2.0539e-05
14:60312384 A G 0.186371 -1.1074e-05
14:60314409 A G 0.097487 4.2296e-06
14:60337867 A G 0.192461 -1.0311e-05
14:60357456 T C 0.042260 -1.0772e-05
14:60361153 A C 1.762108 -1.2475e-05
14:60362236 T G 0.033073 -1.5987e-05
14:60363170 G A 0.627441 8.9810e-06
14:60364898 A G 0.094141 -1.8608e-05
14:60394828 T G 0.671336 6.4923e-06
14:60403097 G A 0.030775 1.8950e-05
14:60403396 A C 0.669687 6.4869e-06
14:60428136 T C 0.031629 -9.5798e-06
14:60432853 G T 0.039917 -8.1327e-06
14:60433392 T C 0.029153 -1.1315e-05
14:60448572 C G 0.034467 2.0628e-05
14:60449956 G A 0.031635 5.6259e-06
14:60450518 A G 0.029038 -1.3576e-05
14:60457049 C T 0.196401 5.9332e-06
14:60464719 A G 0.111375 -2.1426e-05
14:60469435 A C 0.052962 4.1211e-06
14:60470858 A G 0.045687 -1.1763e-05
14:60472677 C T 0.048237 -8.3511e-06
14:60474859 A G 0.055978 -1.2899e-05
14:60478309 C T 0.041389 1.7438e-05
14:60497305 G A 0.059582 1.6531e-05
14:60498579 A C 0.322252 8.1000e-06
14:60503202 G T 0.033937 -5.2186e-06
14:60552936 G A 0.052361 1.2737e-05
14:60555515 C T 1.760187 2.0275e-05
14:60564002 G A 0.281787 -2.7836e-06
14:60574448 G A 0.045765 -1.0688e-05
14:60574539 G A 1.812646 1.6389e-05
14:60591887 A G 0.240089 -2.2613e-05
14:60611585 C T 0.288499 -1.1462e-05
14:60616886 T C 0.020882 -1.0453e-05
14:60618604 G A 1.758324 -7.6927e-06
14:60624161 T C 0.026835 -1.5048e-05
14:60634384 A G 0.064879 3.4601e-06
14:60636734 G A 0.058749 -6.8095e-06
14:60642344 A G 0.055081 -6.0038e-06
14:60656325 T C 1.239531 -2.9459e-05
14:60674699 C T 1.090258 7.6586e-06
14:60683430 A C 0.282665 -1.5398e-05
14:60683783 G A 0.198835 -7.9729e-06
14:60690896 C T 0.523409 6.6166e-06
14:60693242 G A 0.128353 1.5357e-05
14:60702261 G T 0.057324 7.9872e-06
14:60711956 A G 0.112663 1.2068e-05
14:60713187 T C 0.340587 3.4014e-06
14:60728031 A G 1.503806 1.1089e-05
14:60729047 G A 0.628321 2.0734e-05
14:60729583 G C 0.163348 -1.2175e-05
14:60745494 A G 0.059704 4.4201e-07
14:60770479 T C 0.083799 -1.0454e-05
14:60770519 A C 0.033566 7.3052e-06
14:60775701 A C 0.683946 1.7078e-05
14:60779884 A G 0.153869 -3.8137e-06
14:60789623 T C 0.259349 -3.6798e-05
14:60792890 T C 0.032445 5.0776e-06
14:60793843 C T 0.171191 1.5532e-06
14:60818928 G T 0.051691 3.4434e-05
14:60832401 C T 0.079620 1.3441e-05
14:60834911 T C 0.150871 9.0093e-06
14:60836039 G C 0.042739 8.9271e-06
14:60845897 C T 0.081154 -2.4791e-05
14:60847815 T C 0.108546 3.2002e-06
14:60855623 G A 0.575060 1.1331e-05
14:60897547 C G 0.041760 6.0433e-06
14:60923783 T C 1.961463 -1.9139e-05
14:60932752 A G 0.405874 4.6617e-06
14:60952200 C T 0.079219 1.7879e-05
14:60955450 G T 0.057562 9.3850e-08
14:60956326 A C 0.074358 -1.7063e-05
14:60961735 T C 0.080770 -2.6505e-05
14:60968250 T C 0.059126 4.2231e-06
14:60970531 C T 1.829492 -3.1014e-06
14:60975956 C T 1.831049 -7.7102e-06
14:60976537 A C 1.224684 -1.4879e-05
14:60988972 A G 0.033536 1.6864e-06
14:60996166 G A 0.024860 1.7961e-05
14:60996542 T C 0.072233 -2.2830e-06
14:61008558 C T 0.031187 5.7258e-06
14:61020432 T C 0.085696 1.5977e-05
14:61029936 T C 1.800492 -1.0835e-05
14:61036875 G A 0.038299 -3.8798e-06
14:61072875 C T 1.226350 -1.2978e-05
14:61102941 A G 0.030428 -9.2460e-06
14:61108569 A G 0.091200 2.4638e-05
14:61110627 A G 1.809872 -1.3527e-05
14:61117669 G A 0.031799 -2.0223e-05
14:61126128 G A 0.090741 6.2888e-06
14:61142508 A G 1.950907 -2.5500e-05
14:61173005 A G 0.070778 -2.5964e-05
14:61175976 A C 0.028871 -2.1020e-05
14:61180336 T C 0.029106 -2.1388e-05
14:61180657 G T 1.413898 -1.1837e-05
14:61186263 G A 1.337344 -1.2747e-05
14:61188322 A C 0.067255 1.6771e-06
14:61195007 T C 0.129322 -2.2786e-05
14:61201634 T C 0.026971 1.0506e-05
14:61203337 A G 0.088154 1.3541e-06
14:61208512 C T 1.924915 1.8407e-06
14:61222659 A T 0.023302 -1.1661e-05
14:61241750 C A 1.420548 -7.0406e-06
14:61245879 A G 0.087471 1.8534e-05
14:61261992 T C 0.092808 -1.1135e-05
14:61278684 G A 0.660847 -6.9804e-06
14:61284503 C T 0.127092 -9.1495e-07
14:61285352 G A 1.253889 -1.3732e-05
14:61286429 G A 0.058841 -2.2634e-05
14:61295021 C G 0.044983 -2.5961e-05
14:61297111 C G 0.156239 6.1121e-06
14:61308592 C T 0.060568 -7.0808e-06
14:61328680 G T 0.029861 -2.1173e-08
14:61333776 A G 0.037561 1.1492e-05
14:61358590 C T 0.080232 5.5595e-06
14:61373059 T G 0.167999 -1.2095e-05
14:61393274 A T 0.051171 7.4937e-06
14:61412899 C A 1.974920 -1.7094e-05
14:61436385 T C 0.319277 -6.3375e-06
14:61447662 C A 0.088304 4.1901e-07
14:61448049 G C 0.074602 -1.9692e-05
14:61449328 A T 1.974675 -1.4527e-05
14:61455959 G A 0.595625 -1.3116e-06
14:61462403 A G 0.057263 1.3405e-05
14:61486559 C T 0.043576 6.7996e-06
14:61494953 A G 0.111541 2.4408e-06
14:61497058 C T 1.379879 -4.3073e-06
14:61530401 C T 1.928315 -2.7839e-05
14:61542468 T C 0.067585 3.1248e-06
14:61548671 G A 0.373685 7.6575e-06
14:61550315 T C 0.051956 1.6735e-05
14:61552300 G A 0.051844 1.7239e-05
14:61567082 T G 0.021874 1.3062e-05
14:61569277 A C 0.538899 -6.1525e-06
14:61570581 A G 1.405245 -2.8688e-06
14:61583340 T G 0.639459 -1.0719e-05
14:61588449 A C 0.031761 4.9818e-06
14:61588455 G A 0.073763 -1.4205e-05
14:61592123 A G 0.058844 -8.7740e-06
14:61592388 A G 0.247531 -1.0754e-05
14:61594356 G A 0.023068 1.0188e-05
14:61595747 A G 0.058331 -1.4101e-06
14:61607093 C A 0.489925 -1.2924e-05
14:61612611 G A 0.466622 -1.7450e-05
14:61615710 T C 0.079518 4.7215e-07
14:61620446 G C 1.104116 3.5696e-05
14:61626151 T C 1.558234 2.8122e-06
14:61627660 A G 0.033175 1.3248e-05
14:61629275 C T 0.138152 -5.5681e-06
14:61641733 A G 0.023731 2.4884e-05
14:61642955 T C 0.155018 -1.2287e-05
14:61648119 A G 1.457239 9.0460e-06
14:61653420 C T 0.763491 -1.3984e-06
14:61654925 A G 0.025281 -7.0576e-06
14:61670320 C T 0.041223 8.3048e-06
14:61672084 A G 0.551846 -1.0445e-05
14:61675709 A G 0.760500 7.3504e-06
14:61678259 C G 1.208770 7.1128e-06
14:61678391 T C 0.037680 -5.5485e-06
14:61678547 G A 0.087063 -4.5708e-06
14:61678975 C T 0.038034 7.5702e-06
14:61679043 A C 1.170195 -4.4939e-06
14:61680201 C A 0.033325 -3.1010e-05
14:61682062 A C 0.036382 1.0882e-05
14:61687721 C T 0.150983 -3.9143e-05
14:61687876 T C 0.073035 -1.1518e-05
14:61689992 C A 0.031435 1.2912e-05
14:61697252 T C 1.806574 -3.3880e-06
14:61699772 A C 0.678526 1.1518e-05
14:61701289 A C 0.021647 -9.9445e-06
14:61701500 A G 0.374409 2.8752e-06
14:61701729 A G 1.770277 1.1569e-05
14:61705306 A G 0.722313 2.4439e-05
14:61705959 G C 0.189659 3.1871e-05
14:61709755 C T 0.140110 1.3722e-05
14:61710214 G A 1.867087 1.1211e-05
14:61710737 T C 0.039071 1.4040e-07
14:61713254 T C 0.128415 -5.8699e-06
14:61714672 C T 0.083228 -1.1300e-05
14:61722042 C T 0.141909 3.6375e-05
14:61726035 G A 0.125705 -6.7815e-06
14:61727325 A C 0.098217 -5.5334e-06
14:61744462 A G 0.089222 1.6504e-05
14:61745417 G A 1.399228 4.6381e-06
14:61747594 A G 0.090224 7.1692e-06
14:61747644 G A 1.720745 3.4871e-05
14:61748308 C A 0.061115 3.3497e-05
14:61755153 C T 0.220217 -1.2448e-05
14:61759686 T C 0.113942 -2.9646e-05
14:61778915 G A 1.688172 -1.4039e-05
14:61780785 T C 0.310655 -3.5270e-05
14:61784718 G T 0.119252 2.4790e-05
14:61798825 G A 0.156351 9.6796e-06
14:61801046 T C 0.129020 -5.6984e-06
14:61804919 A G 0.092666 -7.1231e-06
14:61809032 C T 1.513666 1.1271e-05
14:61811876 T C 0.152302 -3.1953e-05
14:61820111 A G 0.053534 -1.7301e-05
14:61821523 G A 0.023200 6.4035e-06
14:61823805 A G 0.025026 -3.6653e-06
14:61825460 T C 0.089616 -2.0729e-06
14:61827269 A G 0.154097 -3.9822e-06
14:61835400 G A 0.435810 -2.9810e-06
14:61839420 A G 0.059041 7.6546e-06
14:61840988 T C 0.040713 4.7523e-06
14:61842791 T G 0.027607 2.1138e-05
14:61844253 C T 0.208467 -2.1354e-05
14:61847205 T G 0.089759 1.5152e-05
14:61852291 T C 0.030694 -7.1210e-06
14:61856135 G A 0.302346 -1.6217e-05
14:61858107 C G 0.029721 9.6643e-07
14:61858435 A C 0.049202 6.6986e-07
14:61861304 A G 1.858091 1.6460e-05
14:61874448 A G 1.421789 -1.3084e-05
14:61874821 A G 1.294720 -5.1100e-07
14:61877095 C T 0.162824 8.1599e-06
14:61879817 G T 0.536302 6.8800e-07
14:61883589 A G 0.315725 1.1781e-05
14:61883765 C T 0.213696 9.1159e-06
14:61884646 G A 0.547201 1.4019e-05
14:61886011 C T 0.058372 1.5980e-05
14:61889298 T C 1.223508 -8.4539e-06
14:61898533 C T 0.065950 -7.5449e-06
14:61898580 G T 1.394811 -2.8907e-06
14:61902093 A G 1.605053 -1.1358e-05
14:61906461 C T 0.081480 6.4976e-06
14:61906639 A G 1.906865 -1.0410e-05
14:61909343 G A 1.831532 -1.1723e-06
14:61922461 T C 0.192688 -1.2547e-05
14:61924239 A G 0.021140 -2.3339e-05
14:61927585 A G 0.149721 -1.3497e-05
14:61930939 T C 0.501987 8.7697e-06
14:61934018 T C 1.766827 -1.2071e-05
14:61937224 G A 0.394526 -2.0374e-05
14:61938155 T C 0.128880 3.0638e-06
14:61939571 C T 1.496785 1.2017e-05
14:61944422 G A 0.021786 -1.8410e-05
14:61948082 C T 0.043695 -4.0523e-06
14:61950289 T C 0.024115 -7.0790e-06
14:61952839 C A 0.146930 2.5595e-06
14:61954308 A G 1.681137 -3.9301e-05
14:61955604 C T 0.041971 -8.3982e-06
14:61956415 A G 0.032203 -2.3458e-05
14:61956844 T C 1.895734 -9.3266e-06
14:61967528 A C 0.094066 -2.0440e-06
14:61971391 T C 0.028389 2.6117e-05
14:61973246 C G 0.042804 -1.0379e-05
14:61977808 G A 0.051079 7.2981e-06
14:61983628 G A 0.440882 1.4566e-07
14:61985035 G A 0.236111 1.2176e-05
14:61990319 A G 0.178208 3.9910e-06
14:61990633 A G 1.395624 -3.7404e-05
14:61991523 C T 0.033696 -2.1345e-05
14:61994330 T C 0.065603 5.7689e-06
14:61997393 C T 1.726039 -7.3262e-06
14:62002246 T C 0.020484 -6.4372e-06
14:62003902 T C 1.752687 1.4060e-07
14:62005414 G A 0.064117 6.4178e-07
14:62006693 A C 1.646690 -1.5903e-05
14:62007361 C T 1.776632 -2.1582e-05
14:62017643 G A 0.141677 4.2034e-05
14:62023264 C A 1.621535 -3.3036e-05
14:62023349 A G 0.027120 3.8414e-06
14:62026836 G C 0.131896 2.5950e-05
14:62026895 A G 0.041250 -7.9299e-06
14:62027372 C T 0.133266 1.6421e-05
14:62027847 G T 0.047023 8.2470e-06
14:62027985 T C 0.104830 1.6600e-05
14:62031208 A G 1.938603 2.0926e-06
14:62037297 A C 1.967674 6.2578e-06
14:62038307 C T 1.839018 -2.0120e-05
14:62038495 A G 1.965845 -8.0832e-07
14:62041508 A G 0.125069 1.4407e-05
14:62044201 C T 0.023591 1.0813e-06
14:62044294 G A 1.679383 -1.8869e-05
14:62051403 C T 0.173942 4.2468e-06
14:62051682 A G 1.954997 4.1968e-06
14:62056250 C T 0.122506 -1.6306e-05
14:62061691 T C 0.097677 1.4093e-05
14:62062562 T C 0.029874 -4.1146e-07
14:62063819 A C 0.211758 1.2540e-05
14:62067586 G A 0.080107 1.4945e-05
14:62071834 T G 0.033811 -1.3376e-05
14:62076435 C T 1.624884 4.4018e-06
14:62077959 A G 0.113476 -2.0826e-05
14:62083409 C A 0.033723 -5.0708e-06
14:62085238 T C 0.379594 -5.8447e-06
14:62087199 T C 0.020783 -7.1199e-06
14:62107208 C T 0.376928 5.5904e-06
14:62110671 A G 0.087549 -5.1070e-06
14:62116307 T G 1.969704 1.6885e-06
14:62120213 T C 0.029504 -9.0112e-06
14:62129034 C T 1.773779 5.8027e-06
14:62135624 A G 0.106319 -1.6869e-05
14:62146080 C T 0.075408 -9.5812e-06
14:62157712 A G 0.022092 -2.7578e-06
14:62171426 C A 1.647197 1.7885e-05
14:62200333 T C 0.037939 9.8851e-06
14:62206548 A C 1.562310 9.3645e-06
14:62207557 T C 0.198172 -2.9343e-05
14:62213060 G A 0.219204 -3.4579e-05
14:62213848 C T 1.728096 4.2415e-05
14:62222360 G A 0.024516 -2.4033e-06
14:62229682 A C 0.236182 9.5892e-06
14:62256335 T G 0.124196 2.6233e-05
14:62258287 T C 0.064729 5.9815e-06
14:62265648 A G 0.327277 3.7984e-06
14:62266032 A G 0.148232 2.0664e-05
14:62271175 A G 0.228291 -5.1526e-07
14:62271827 G T 0.043083 -1.6335e-06
14:62273567 C G 0.031605 -3.6511e-05
14:62274645 A G 0.566910 2.7532e-06
14:62274670 G A 0.046520 -1.3353e-05
14:62284716 G T 0.047196 9.2917e-06
14:62287846 T C 0.051599 -1.8816e-05
14:62293546 A G 0.041090 5.7499e-06
14:62301738 T C 0.041733 3.8699e-06
14:62303252 A C 0.436476 4.5337e-05
14:62303842 C A 0.229784 3.5148e-06
14:62305142 A G 0.022463 1.7544e-05
14:62307167 C G 0.050787 -3.1826e-05
14:62335613 G A 0.046557 -2.4291e-05
14:62340942 G A 0.058375 1.5434e-05
14:62344238 T C 0.060394 1.6909e-05
14:62345048 A G 0.040767 6.3378e-06
14:62345170 G A 0.023551 -9.4191e-06
14:62346736 T C 0.041522 1.7925e-05
14:62351071 A G 0.108203 5.1750e-06
14:62356473 A C 1.754026 -7.9700e-06
14:62358946 C T 0.564388 1.2230e-06
14:62360075 C T 0.543856 2.8376e-05
14:62362776 G A 1.799856 -1.5296e-05
14:62370748 T C 0.116451 -6.2353e-06
14:62372442 G A 0.133334 -2.1517e-05
14:62373734 A G 0.465684 3.4777e-05
14:62375022 T C 0.039261 -1.6545e-05
14:62378043 C T 1.759429 -4.2910e-06
14:62380753 C A 0.118100 7.7569e-07
14:62384066 A G 0.051691 2.3362e-05
14:62384214 C T 0.130730 -6.7556e-06
14:62387395 C T 0.031404 9.0411e-07
14:62387782 G T 0.039877 1.0611e-05
14:62394034 T C 0.057185 1.9067e-06
14:62399026 A G 0.130618 -3.1270e-05
14:62420606 G A 0.650223 1.9817e-05
14:62432013 G A 0.129265 -7.7184e-06
14:62437641 A G 0.061612 -2.1998e-05
14:62438705 A C 0.054394 -1.1718e-05
14:62440114 T C 0.593799 6.2547e-06
14:62447531 G T 1.813710 7.3365e-07
14:62447613 C T 0.533249 1.7605e-05
14:62455512 G A 0.030867 -2.5561e-05
14:62459807 C T 0.428456 -1.2043e-05
14:62462766 C T 1.469410 -1.1207e-05
14:62463129 T G 0.403042 -9.5666e-06
14:62463214 T C 0.796606 -2.1205e-05
14:62479378 G A 0.106683 -2.3955e-05
14:62490100 G A 0.065005 -1.6523e-05
14:62491614 T G 0.204489 -4.8393e-06
14:62493964 G A 0.127517 -2.8025e-05
14:62497042 C T 0.809035 -1.5494e-05
14:62501198 C A 0.055873 -2.1887e-05
14:62501243 G A 0.060802 1.0527e-05
14:62501384 A G 0.596999 -5.5969e-06
14:62503669 C T 0.254443 -2.4787e-05
14:62505230 A C 1.095936 -1.4269e-05
14:62505628 A G 0.030517 1.3694e-05
14:62506629 G T 0.050025 -2.7526e-06
14:62508686 G A 0.055781 -3.6126e-05
14:62509126 C T 0.023697 1.2148e-06
14:62510006 T C 0.067694 -7.8963e-06
14:62510462 G A 0.071995 -1.0437e-05
14:62510531 G A 0.646116 3.7917e-05
14:62518348 G C 0.289604 2.8990e-05
14:62522221 C T 0.126613 5.1132e-05
14:62522935 C T 0.020637 -5.0427e-06
14:62530623 T C 0.356648 4.5883e-06
14:62534064 C G 0.038234 -5.6082e-07
14:62539632 C T 0.374249 -1.7275e-05
14:62543225 C T 0.769244 -2.1242e-05
14:62545003 C A 0.067643 -6.9363e-07
14:62548365 G T 0.277038 -2.9441e-05
14:62549819 A G 1.494185 -6.3287e-06
14:62550499 A G 0.088596 -7.8152e-06
14:62555115 G A 0.037503 -5.3203e-06
14:62558060 G C 0.927040 -4.5120e-06
14:62560560 A G 0.389280 -1.1334e-05
14:62561884 T C 0.052034 -8.6970e-06
14:62564467 C T 0.530801 4.5704e-06
14:62564574 A C 0.042080 1.5353e-06
14:62569592 A G 0.308146 -1.2919e-05
14:62574743 A G 0.055597 -3.6799e-05
14:62578385 G A 0.035705 -4.4067e-07
14:62581386 A G 0.023935 -1.0076e-05
14:62589875 T C 0.112075 -4.8092e-06
14:62591649 C A 0.100931 1.7139e-05
14:62599447 G A 0.143629 1.0140e-05
14:62599636 T C 1.248507 -2.1933e-06
14:62599639 G A 0.353690 -1.4208e-05
14:62605982 T G 0.151928 -1.4022e-05
14:62624391 T C 0.021109 -4.4035e-06
14:62625025 G C 0.021664 4.4833e-07
14:62627077 T C 0.746547 -1.5057e-05
14:62628438 G T 0.943271 1.8841e-05
14:62630726 T C 0.024547 -8.7043e-06
14:62638187 G A 0.208987 1.4703e-05
14:62639502 T C 0.135374 -2.3021e-05
14:62639603 G A 0.156178 -1.0081e-05
14:62643215 C T 0.033247 -2.5250e-05
14:62648026 C T 0.077934 -2.3829e-05
14:62653778 A G 0.102137 -6.3842e-06
14:62654698 A G 1.662326 -5.6266e-06
14:62676920 G A 0.199964 -1.0886e-05
14:62677397 G A 0.062621 -6.8116e-06
14:62702638 T G 0.854372 -3.3591e-05
14:62710865 C T 0.920801 -3.6124e-05
14:62715666 G A 0.299062 -1.0017e-05
14:62715790 A G 0.271289 -4.3736e-06
14:62716455 T C 0.061724 9.6373e-06
14:62716791 T C 0.441161 -1.9165e-05
14:62716829 A G 0.055924 7.1467e-06
14:62720507 A G 0.624065 -8.5455e-06
14:62722165 C G 1.793712 -2.0132e-05
14:62724674 A G 0.396474 3.3380e-05
14:62724837 G T 1.246215 -1.9112e-05
14:62725214 C T 0.074850 6.0124e-06
14:62732171 T C 1.655816 3.1622e-06
14:62732664 C T 0.463365 3.5708e-05
14:62740092 G A 0.846277 -3.3115e-05
14:62749440 A G 0.023054 1.3858e-06
14:62749628 A G 1.183461 4.1156e-06
14:62750891 T G 0.089412 9.9116e-07
14:62757513 C T 0.035324 1.3582e-06
14:62761598 A G 1.786073 1.5204e-05
14:62767266 G A 1.944444 -2.6549e-05
14:62767872 C T 1.169702 8.4399e-06
14:62769761 C T 0.382650 2.5576e-05
14:62775933 G A 0.030840 2.8194e-06
14:62781828 A G 0.135622 -9.6882e-06
14:62789518 T C 0.082769 -3.1313e-05
14:62796559 C A 0.027338 -2.6113e-06
14:62798218 C G 0.213968 -7.8578e-06
14:62801987 G A 0.050892 2.2018e-05
14:62810185 G T 0.037123 -9.7529e-07
14:62810599 T C 0.063451 -8.2869e-06
14:62815496 T C 0.036806 1.9881e-05
14:62821802 T C 0.085750 2.0604e-05
14:62822699 A G 1.535924 1.3357e-05
14:62829709 A C 0.024503 -8.0219e-07
14:62840705 G T 0.051266 2.0846e-05
14:62847475 G A 0.090262 3.1927e-05
14:62876585 T C 0.048087 2.7238e-05
14:62884388 G A 0.042875 -4.2206e-05
14:62884439 T G 0.098921 3.0207e-05
14:62885532 A G 0.025567 9.2000e-06
14:62892300 G A 0.786552 9.1569e-06
14:62903800 A G 0.289862 -1.1717e-05
14:62912605 G A 1.353452 7.3404e-06
14:62919854 A G 1.738727 6.7164e-06
14:62920945 T C 0.056984 9.5523e-08
14:62923501 A G 0.061642 2.7272e-06
14:62927972 C T 0.084339 3.5600e-06
14:62927977 T C 0.061034 -1.3797e-05
14:62932750 G A 0.055424 2.8456e-05
14:62934520 A C 0.038809 1.1680e-05
14:62935279 C T 1.700622 1.1321e-05
14:62942000 G A 0.034692 6.5689e-06
14:62947460 T C 0.643790 -1.4276e-05
14:62949194 A G 1.945011 -7.8322e-06
14:62949525 C T 0.664169 -1.4789e-05
14:62951515 T C 0.287040 -1.4996e-05
14:62951857 C T 0.079321 6.2924e-06
14:62954445 A G 0.369037 -2.0604e-05
14:62968281 G A 0.153152 -6.2909e-06
14:62974298 A G 0.143517 1.2500e-05
14:62975606 C T 0.357502 1.2752e-05
14:62983371 C T 0.433379 1.3783e-05
14:62994906 G A 0.024863 8.3299e-06
14:62995619 A G 0.328702 1.0424e-05
14:62996701 C A 0.027933 -1.0481e-05
14:62997446 T C 0.300388 -1.7442e-05
14:62998256 T G 1.649811 -5.3246e-05
14:63009436 C T 0.048998 1.7400e-05
14:63012017 A G 0.086206 3.6487e-06
14:63012106 C T 0.071488 5.7578e-06
14:63015945 C T 0.072647 2.3223e-05
14:63038840 C T 0.024700 -7.6556e-06
14:63047648 C A 1.822543 -2.5152e-05
14:63055857 C T 0.100322 1.5839e-06
14:63057583 A G 0.060255 3.6483e-05
14:63080039 C A 0.024091 -3.6443e-06
14:63088591 G A 0.512119 -2.1708e-05
14:63096339 C T 0.217850 -2.4968e-06
14:63097142 C T 0.053602 4.3494e-06
14:63097777 C G 1.010512 9.5908e-06
14:63098684 T G 0.057552 -3.8265e-07
14:63112981 T G 0.073936 6.5360e-06
14:63113952 G A 0.042511 -1.3620e-05
14:63120077 G A 0.258801 -5.2350e-06
14:63122799 A C 1.045486 2.5181e-05
14:63123795 A G 1.673525 -9.8806e-06
14:63129079 G A 0.159033 -6.7679e-06
14:63132432 T G 1.021446 4.0667e-05
14:63137870 A G 0.462332 -3.0683e-05
14:63139007 G A 0.321953 -1.8840e-05
14:63139193 C T 0.141225 1.3382e-05
14:63144157 A G 0.269402 1.8031e-05
14:63159182 G A 0.235196 4.0996e-06
14:63159489 A G 0.394872 -2.4285e-05
14:63168598 G A 0.037697 1.3913e-05
14:63168966 T C 0.064981 -4.1953e-06
14:63174960 T C 0.726056 1.7109e-05
14:63175105 T C 0.074752 1.2323e-05
14:63177144 C T 0.869454 2.2726e-05
14:63177507 A G 0.123920 -8.9765e-06
14:63181642 T C 0.694230 1.3427e-06
14:63183306 C T 0.075836 8.7092e-06
14:63183463 A G 0.703274 2.2574e-05
14:63187327 T G 0.070638 -1.0503e-06
14:63200665 T C 0.024771 2.7838e-06
14:63201045 T C 0.964910 -1.5137e-05
14:63201326 A C 0.256836 3.1114e-05
14:63206746 T C 0.867254 -8.3521e-06
14:63214258 A G 0.083330 -4.6658e-05
14:63217299 T C 0.600844 4.0341e-06
14:63226281 T C 0.037745 5.1624e-06
14:63229270 A C 0.034845 1.9481e-05
14:63237355 C A 1.142718 -4.9847e-06
14:63240099 A G 0.031421 1.8861e-05
14:63241005 A G 0.031717 1.6678e-05
14:63242558 T C 0.342607 -4.8648e-06
14:63248853 C G 0.121459 -1.0961e-06
14:63252289 T C 0.067602 -2.3504e-06
14:63267615 A C 0.036898 -1.0356e-05
14:63271562 T C 1.168907 -1.6204e-05
14:63277890 G T 0.394801 3.6345e-06
14:63281788 T C 0.720385 -1.1724e-06
14:63288592 G A 0.253300 -3.0952e-06
14:63291123 G A 0.071648 3.7518e-06
14:63311968 T C 1.109488 -1.5054e-05
14:63314056 T C 0.036096 8.2104e-06
14:63318664 C T 0.826952 -7.6288e-06
14:63320103 G A 0.208028 -9.4126e-06
14:63323857 C T 0.742069 -1.4045e-05
14:63328843 G A 0.068914 -1.4485e-05
14:63329203 A G 0.026668 4.9410e-07
14:63342559 C A 0.027437 -8.7337e-06
14:63350181 C T 0.044031 2.2279e-05
14:63375173 T C 0.032665 4.1096e-06
14:63383219 G A 0.236787 3.1017e-07
14:63395660 T C 1.019923 -2.1723e-06
14:63410114 T C 0.046380 1.7829e-06
14:63411470 C A 0.065212 -1.5785e-05
14:63424092 T C 0.032145 8.1288e-06
14:63424599 G T 0.245294 -7.3961e-06
14:63424825 A C 0.081072 -1.5015e-05
14:63430773 C T 0.865017 1.2572e-06
14:63442091 C T 0.495041 1.2998e-05
14:63446552 G C 0.160883 -1.9896e-05
14:63472585 T C 0.316625 9.7618e-06
14:63478574 A G 0.045364 -6.2747e-06
14:63481037 C A 0.400135 3.2991e-05
14:63494976 A G 0.076482 -8.8739e-06
14:63495966 T G 0.405878 1.0748e-05
14:63502865 G A 0.344222 2.8322e-05
14:63515429 C G 0.360606 -4.1552e-05
14:63518263 T C 0.024907 -3.9510e-06
14:63518928 T C 0.737795 1.0269e-05
14:63521778 A G 0.485243 9.9910e-06
14:63525512 C T 0.063794 9.3936e-06
14:63543817 A G 0.168441 2.0355e-05
14:63561395 A G 0.021963 1.5771e-05
14:63563326 A G 0.191702 2.5478e-05
14:63579404 C A 1.745731 7.7361e-05
14:63580331 G A 0.037881 -3.6848e-06
14:63581463 A G 0.148025 4.8548e-06
14:63582469 A G 1.431788 5.8486e-05
14:63592736 C G 0.052296 3.3276e-05
14:63594480 A G 0.178484 1.5242e-05
14:63596906 G A 0.025019 -8.5305e-06
14:63601047 A G 0.042008 -6.3822e-06
14:63616439 T C 1.350821 2.5710e-06
14:63616927 A G 0.053228 -1.9875e-05
14:63617482 G A 0.060918 -8.8791e-07
14:63618415 C A 0.196272 -5.7304e-05
14:63624386 C T 0.042644 -1.8937e-05
14:63624420 G T 1.169491 1.0491e-05
14:63626280 G C 1.960259 3.8962e-05
14:63630301 C G 0.028715 -2.6137e-06
14:63630664 C T 0.065970 8.0005e-06
14:63636250 A G 1.022466 -3.0744e-05
14:63639295 C T 0.049049 1.2731e-06
14:63642726 T C 0.513883 3.6794e-05
14:63647182 A C 0.040206 -2.0012e-06
14:63649152 C A 0.234911 -2.0780e-06
14:63667910 A G 0.046333 5.4843e-06
14:63669587 A G 0.087239 -1.6319e-05
14:63669647 G A 0.930324 3.0262e-05
14:63670903 C T 1.090374 -3.2434e-05
14:63677622 T C 1.199746 -2.3109e-05
14:63685189 G T 0.170698 -1.8185e-05
14:63686605 A G 1.948316 1.7264e-06
14:63688114 T C 0.046557 -1.5284e-05
14:63692313 T C 0.074232 -2.4638e-05
14:63701775 C G 0.128806 3.9056e-06
14:63706984 A C 0.092873 1.5414e-05
14:63707792 G A 0.413480 -2.2214e-06
14:63716434 T C 0.037469 -5.4749e-06
14:63734100 A G 0.108359 8.2755e-06
14:63735028 C T 0.099360 1.2753e-05
14:63741113 C T 0.158326 6.5852e-06
14:63741472 T C 0.099669 -4.6643e-06
14:63743955 C T 0.048951 1.8415e-06
14:63746100 C T 0.224116 7.0484e-06
14:63749824 A G 0.032744 1.1910e-05
14:63759190 C T 1.431080 -1.0358e-05
14:63776374 G A 0.205985 -2.2739e-05
14:63776388 A G 1.838624 -8.5217e-06
14:63777253 C T 0.586391 2.0059e-05
14:63778025 G A 0.043953 -2.8869e-06
14:63779322 A C 0.496456 4.0345e-06
14:63780378 A C 0.022697 7.8930e-06
14:63784378 A G 0.086859 7.4413e-06
14:63786375 A G 1.803902 -1.4497e-05
14:63790366 C G 0.377200 1.4615e-06
14:63809172 C T 0.250577 1.5115e-05
14:63812001 T G 0.045558 -6.4818e-06
14:63820012 G A 0.209997 1.3446e-05
14:63821874 G T 0.093869 1.6758e-08
14:63824558 T C 0.125994 4.0251e-06
14:63828835 T C 0.053962 -1.0730e-05
14:63829970 G T 0.145023 -3.2473e-06
14:63837525 T C 0.024809 7.3828e-06
14:63849052 A T 0.022027 8.7843e-06
14:63853252 C A 0.160642 2.4379e-06
14:63853323 A G 0.051494 -8.1027e-06
14:63868540 T C 0.148045 -1.6919e-05
14:63869097 G A 0.164643 -2.3727e-06
14:63877809 G A 0.042270 -2.1501e-06
14:63879679 C T 0.069261 -1.6238e-06
14:63889525 C T 0.084598 3.4647e-05
14:63889727 C T 0.046703 -3.3708e-06
14:63890558 C T 0.149585 -2.6567e-05
14:63891675 A C 0.083000 -1.2256e-05
14:63892112 G A 0.068398 5.7484e-06
14:63901452 T C 0.110266 -2.1718e-05
14:63902247 C T 0.070778 -1.8453e-05
14:63902751 A G 0.022092 5.1821e-06
14:63906601 A G 0.388005 1.0575e-05
14:63927197 A G 0.226877 -3.2963e-05
14:63932745 A G 0.038721 3.8780e-06
14:63951146 C T 0.157765 2.7674e-07
14:63953522 T C 0.409050 1.9190e-05
14:63953606 T C 0.063424 -1.9519e-05
14:63955904 A G 0.036018 2.9518e-06
14:63959605 A G 0.038306 -1.3485e-05
14:63960354 T C 0.056740 -9.5096e-06
14:63966635 G A 0.338429 -9.9148e-07
14:63968512 A G 0.022398 9.6155e-06
14:63977321 A C 0.268460 -1.7498e-05
14:63980008 T G 0.178402 1.0820e-05
14:63980659 G T 0.109916 1.8421e-06
14:63988473 C T 0.052990 -4.7501e-06
14:63992028 T C 0.039288 -1.1886e-05
14:64007647 C A 0.077094 1.1774e-05
14:64008809 T C 0.534017 6.0008e-06
14:64018747 A G 0.045082 -3.7544e-06
14:64023012 C T 0.263864 2.3512e-05
14:64029781 A G 0.611594 1.5691e-05
14:64034480 C T 0.030877 -6.8010e-06
14:64044097 C T 0.541616 4.8315e-07
14:64047654 G C 0.195891 3.9955e-05
14:64054767 A G 0.063515 -1.5855e-05
14:64078847 A G 0.118572 1.6519e-06
14:64087193 C T 0.067711 -1.8781e-05
14:64108884 T C 0.057110 1.2247e-05
14:64109021 G T 0.085495 -1.3380e-05
14:64109230 C T 0.040335 -1.4613e-06
14:64140536 G T 0.183570 2.2002e-05
14:64140588 T C 0.056617 -3.3428e-05
14:64155426 C T 0.047808 9.6840e-06
14:64161155 T C 0.074364 -2.2056e-06
14:64168865 A G 0.050994 -9.1142e-06
14:64174022 T C 0.125484 3.9218e-06
14:64184649 G A 0.049141 1.1385e-05
14:64192125 T C 0.048509 7.7297e-06
14:64197689 G A 0.051803 1.4528e-06
14:64204482 T C 1.928029 4.3640e-06
14:64219919 G T 0.085023 -2.2055e-05
14:64223911 T C 0.045534 1.3691e-05
14:64224162 C T 0.118229 8.1954e-06
14:64235556 T G 0.319842 3.4404e-06
14:64244296 A C 1.059459 -4.8962e-06
14:64259779 C T 0.034165 -8.7234e-06
14:64264458 T C 0.053360 1.3624e-05
14:64275812 C T 1.806469 1.0662e-05
14:64276192 T G 1.374358 -1.0349e-05
14:64313165 T C 0.161573 3.7632e-06
14:64315862 T C 0.100968 -1.2244e-05
14:64322064 G A 0.182808 -9.0807e-06
14:64322782 C G 0.060007 -1.8804e-05
14:64323026 A G 0.073705 -3.3180e-05
14:64336630 G C 0.156596 -6.8683e-06
14:64340877 G A 1.039421 -8.3027e-07
14:64342520 T C 1.273665 -2.8798e-06
14:64342681 A G 0.036524 -4.8419e-06
14:64348750 A G 1.927526 1.4875e-05
14:64351684 A G 0.234489 -2.6282e-06
14:64377548 T C 1.599589 1.1881e-06
14:64383201 C A 0.086801 2.2779e-05
14:64383847 T G 0.058331 -2.7480e-05
14:64386452 C A 0.342808 -1.6866e-05
14:64405778 C T 0.046506 -1.6896e-05
14:64406690 C A 1.134058 1.5542e-05
14:64414680 T C 0.273706 -1.3991e-05
14:64425038 C T 0.063006 -1.4340e-05
14:64425084 C T 1.405252 8.2654e-06
14:64432570 G A 0.866720 -1.2373e-05
14:64441207 A G 0.038143 -5.7914e-06
14:64464225 G A 0.050011 -4.1070e-06
14:64467243 T C 0.021531 -6.0385e-06
14:64467651 G A 0.114693 -1.0995e-05
14:64469828 T C 0.153482 -1.8376e-06
14:64475920 T C 0.046207 -1.8231e-06
14:64490358 T C 0.057474 -2.1310e-05
14:64491383 G T 0.071546 -6.7672e-06
14:64491457 A C 0.074099 -1.1621e-07
14:64491695 C T 1.783938 1.4558e-06
14:64495925 G A 0.048498 -1.3785e-05
14:64496749 T C 1.787348 2.8924e-06
14:64497930 A G 1.787365 5.4295e-06
14:64498037 A G 1.865891 5.0112e-06
14:64507286 G A 1.789313 5.4567e-06
14:64514179 A G 0.057654 4.9802e-05
14:64519035 G A 1.891461 2.5080e-06
14:64519455 G A 1.763563 9.7828e-06
14:64519709 T A 0.051633 -5.8745e-06
14:64522843 G A 1.763644 1.0821e-05
14:64537498 C A 0.030857 2.4175e-06
14:64537657 A G 1.892943 -1.1936e-06
14:64537829 A G 0.077040 -1.0803e-05
14:64545908 C T 0.047271 3.4512e-05
14:64547046 A G 0.110331 -3.4268e-06
14:64553204 C T 0.132610 -1.1270e-05
14:64560092 A G 0.114571 -2.8633e-07
14:64563782 T C 0.146226 -1.1869e-05
14:64564186 G A 0.109569 -8.5309e-06
14:64564527 T C 1.732757 4.9326e-06
14:64564680 A G 0.029888 1.1298e-06
14:64564988 C T 0.051589 1.3009e-06
14:64569782 C T 0.037979 -2.0713e-05
14:64570872 A C 0.267967 -1.2948e-05
14:64580075 C T 0.031248 6.4104e-06
14:64588837 A G 0.030833 3.7310e-06
14:64596823 A C 0.039329 7.4207e-07
14:64603204 G A 0.097157 -2.0808e-05
14:64604595 A G 0.117862 -8.8655e-06
14:64606654 C G 0.208637 -1.5281e-06
14:64625344 C T 0.026036 -1.4619e-05
14:64625757 G A 0.066195 -1.6630e-06
14:64633690 T C 0.117603 8.1207e-06
14:64633984 A G 0.027389 -2.0239e-05
14:64637147 A C 0.628624 -7.9415e-07
14:64638324 T G 0.025845 -1.1313e-05
14:64644205 C T 0.043800 -9.8045e-06
14:64646290 T C 0.028712 -2.1188e-05
14:64655161 T C 0.994594 -1.6866e-05
14:64665535 C A 0.052435 2.5204e-05
14:64668332 A G 0.038710 -2.0435e-05
14:64670565 A G 0.669330 -7.7426e-06
14:64680848 G A 1.010278 -2.0837e-05
14:64681193 T C 0.735494 -5.3107e-06
14:64684530 C T 0.035542 -2.1045e-06
14:64693317 C T 1.843506 2.9343e-06
14:64695390 G A 0.067068 -1.8037e-05
14:64699816 T C 0.749702 -1.5878e-05
14:64700380 G A 0.056168 3.7331e-06
14:64700739 G A 0.178885 -1.7521e-05
14:64719117 A G 0.111858 -3.5168e-07
14:64723525 A G 0.895826 -2.1589e-05
14:64724051 T C 0.061996 -5.4216e-06
14:64737210 G C 0.023714 8.9022e-06
14:64743890 C T 1.112538 -3.3066e-05
14:64744640 T C 0.028898 5.2244e-07
14:64745179 C G 1.009788 -1.8462e-05
14:64760611 A C 0.194443 -2.7270e-05
14:64763982 G A 0.080137 -2.2775e-05
14:64764402 A G 0.183278 4.6225e-06
14:64773607 A G 0.030184 6.2891e-06
14:64778878 G A 0.032404 1.2031e-06
14:64791631 T G 0.058389 -1.0614e-05
14:64805291 C T 0.064586 -7.1575e-06
14:64811237 A G 0.151557 1.3084e-06
14:64816695 A G 0.149266 1.4403e-05
14:64826774 A G 0.864837 -3.5483e-06
14:64826806 C T 0.104283 5.1193e-06
14:64839007 C A 0.135068 -1.3217e-05
14:64843033 G A 0.059058 -3.8624e-06
14:64852905 T C 1.843802 2.7851e-06
14:64861479 T C 0.051956 -9.2005e-07
14:64871908 G A 0.033940 -6.0569e-06
14:64873599 C A 0.500049 6.1015e-07
14:64882380 G A 1.619461 -6.3929e-07
14:64884106 C T 0.150820 -9.7110e-06
14:64888055 T C 1.804004 4.4099e-06
14:64888204 G A 0.148783 -5.5452e-06
14:64889778 T C 0.027464 -2.1957e-07
14:64899055 C A 0.050283 1.4052e-06
14:64899381 C T 0.038156 1.1534e-05
14:64900323 A G 0.050178 1.7565e-06
14:64903462 T C 0.100193 7.6684e-06
14:64908845 A G 0.912176 -2.5594e-06
14:64926402 A G 0.049491 2.3315e-06
14:64930098 T C 0.071760 -1.2061e-05
14:64933355 T C 0.414255 1.0280e-05
14:64933596 C T 0.026634 -1.3296e-06
14:64935411 T C 0.308316 -1.9786e-05
14:64959653 T C 0.030898 8.7602e-06
14:64959986 T C 0.055533 1.5259e-05
14:64969342 A C 0.639486 -1.1035e-05
14:64974288 A G 0.037677 -5.8893e-06
14:64979787 T C 0.063060 1.4050e-05
14:64988830 A C 0.204659 -5.6571e-06
14:64988924 C T 0.463865 -9.9113e-06
14:64989813 C G 0.037619 7.7275e-06
14:65001209 A G 0.688549 -1.0771e-05
14:65008138 A T 0.026495 1.1181e-05
14:65009220 T C 0.071957 -1.1336e-05
14:65010698 C T 0.056451 8.5930e-06
14:65031534 T C 1.014990 -4.6553e-07
14:65035365 C T 0.163310 4.9634e-06
14:65053999 C T 0.183669 -2.1362e-06
14:65100704 C A 0.055438 1.2041e-05
14:65109326 C A 0.341295 -6.5151e-06
14:65116292 C T 0.023925 -1.6407e-05
14:65119210 A T 0.052194 3.2479e-05
14:65121085 A G 0.164242 -2.0200e-05
14:65121290 G A 0.262888 -5.5742e-06
14:65123515 A C 1.152438 2.0725e-06
14:65130483 C T 0.231310 2.0894e-06
14:65137378 T C 0.023054 -5.8072e-06
14:65140809 A G 0.043650 6.0838e-06
14:65149449 T C 0.177546 -2.9886e-06
14:65161137 A G 0.354972 -1.0931e-05
14:65165090 C T 0.273744 -2.5497e-06
14:65169356 A G 0.027158 9.9547e-06
14:65175394 G A 0.085601 5.1095e-06
14:65176510 T C 0.141929 -2.5946e-05
14:65192336 T C 0.290862 -5.0200e-06
14:65200821 T G 0.586843 -1.0325e-05
14:65202852 A G 0.084554 1.1558e-05
14:65207819 T C 0.120259 -1.7464e-05
14:65209215 A G 0.023207 -5.3011e-06
14:65209802 A G 0.034824 5.1323e-06
14:65209909 A G 0.028331 1.2485e-05
14:65212395 G A 0.237059 -4.7513e-06
14:65216120 T C 0.126892 8.2806e-06
14:65222217 A G 0.113918 -1.2794e-06
14:65224689 A G 0.134487 1.3271e-05
14:65224813 G A 0.045323 2.3862e-06
14:65227674 T C 0.215596 4.1399e-06
14:65229006 G A 0.189588 1.0019e-05
14:65229364 G A 1.830641 -1.1068e-05
14:65232427 C T 0.062057 4.0884e-06
14:65238141 C T 0.309319 2.1562e-06
14:65238190 T G 0.158524 1.5442e-05
14:65239316 A G 0.155940 1.5020e-05
14:65241228 G A 0.466510 2.4677e-05
14:65241933 A G 0.160560 1.4685e-05
14:65242418 T C 0.073042 8.9170e-06
14:65243669 A G 0.034658 3.6862e-05
14:65243885 G T 0.797394 3.0372e-05
14:65244950 A G 0.168832 2.4340e-05
14:65246623 C T 0.638847 4.6798e-05
14:65246961 T C 0.469872 2.2594e-05
14:65249052 G C 0.120979 1.5570e-05
14:65253232 C T 0.605559 5.2620e-05
14:65253749 T C 0.046741 -3.1490e-06
14:65254465 T C 0.146706 5.7576e-06
14:65259581 T G 0.039897 -8.2428e-06
14:65260227 G T 0.717658 2.2976e-05
14:65261403 A C 0.094535 3.7212e-06
14:65262593 A G 0.095518 -1.4637e-05
14:65263300 T C 0.649234 2.5814e-05
14:65263347 T C 0.486402 2.4635e-05
14:65265639 A G 0.038931 4.2781e-06
14:65267469 C T 0.590264 2.2424e-05
14:65268404 T G 0.028304 7.1819e-06
14:65270222 G A 0.325383 2.5356e-05
14:65270391 A G 0.174843 2.8530e-05
14:65271311 G A 0.163480 5.4842e-06
14:65271780 A G 0.090221 4.4985e-06
14:65278537 G T 0.174370 3.0198e-05
14:65282277 A G 0.076710 6.2549e-06
14:65282307 A G 0.189656 -2.6928e-06
14:65283958 A G 0.117593 1.8670e-07
14:65286634 G C 0.028810 1.2822e-05
14:65289383 A G 0.024907 -4.9677e-06
14:65294076 C A 0.470049 3.7803e-05
14:65294144 G C 0.084496 2.9388e-06
14:65295599 C T 0.056971 3.9045e-05
14:65296068 C T 0.025261 1.5536e-05
14:65303778 C T 0.191883 3.0765e-05
14:65306619 T C 1.618309 -3.1603e-05
14:65315157 A C 0.050294 1.6622e-05
14:65319725 A G 0.047832 -6.0064e-06
14:65327395 G C 0.258064 2.2591e-05
14:65330224 T C 0.078930 3.3218e-05
14:65332190 A C 0.029272 1.5098e-05
14:65333831 A G 1.820122 -6.1182e-06
14:65339106 T C 1.550758 -2.4238e-05
14:65346847 A C 0.039639 1.0838e-05
14:65347894 A G 0.068581 -1.4168e-05
14:65349697 A G 1.825650 -1.1765e-05
14:65349806 A C 0.085553 8.8145e-06
14:65353011 A G 0.163997 9.5763e-06
14:65366739 T C 0.093971 -3.2708e-06
14:65377610 A G 0.030330 1.1837e-05
14:65380566 C T 0.057760 -1.5164e-05
14:65380993 T C 0.037735 -1.8256e-06
14:65383689 G A 0.127123 1.9752e-05
14:65394868 C A 0.021106 -1.1810e-05
14:65395668 G A 0.242282 3.4701e-05
14:65404442 C A 0.394073 4.4573e-05
14:65406402 A G 0.025849 -2.5402e-05
14:65409096 T C 0.087165 8.7054e-06
14:65410320 G A 0.143710 4.2080e-05
14:65416756 A G 0.042331 1.9984e-05
14:65417070 A C 0.040271 -8.2130e-06
14:65417420 C T 0.028011 7.5888e-06
14:65419777 T G 0.196816 1.0163e-05
14:65429238 T C 0.062271 -3.9960e-07
14:65430098 G A 0.030554 8.8616e-06
14:65435419 G A 0.038700 1.5847e-06
14:65435875 A G 0.815400 5.4839e-05
14:65437937 C T 0.813136 5.3520e-05
14:65440727 T C 0.132345 -1.1669e-05
14:65443436 G A 0.672244 8.4549e-05
14:65450780 C T 0.513659 1.1435e-04
14:65458354 A G 0.162950 -8.5720e-06
14:65470831 G A 0.929515 6.3616e-05
14:65475540 A C 1.025597 5.9255e-05
14:65478948 G T 0.287642 4.0036e-06
14:65479451 G C 0.039741 -6.8785e-06
14:65481018 A G 0.041440 -3.0751e-06
14:65493112 A G 0.062285 5.3204e-05
14:65499756 T C 0.352313 3.7427e-05
14:65511421 T G 0.043790 2.8840e-06
14:65519840 C G 0.064828 7.5426e-06
14:65519990 T C 0.033563 -1.1697e-05
14:65525186 A G 0.038506 -5.7914e-06
14:65525258 G A 0.170647 -2.9097e-05
14:65534084 C A 0.810079 1.6279e-05
14:65538827 G A 0.072685 4.1397e-06
14:65546722 C A 0.805914 3.3819e-05
14:65555251 T C 0.063577 -4.9815e-06
14:65567515 T G 0.784101 2.5548e-05
14:65570037 C T 0.034158 -2.0389e-05
14:65573081 C G 0.033325 -5.0389e-06
14:65574118 G A 0.043657 5.5664e-06
14:65578757 C T 0.024853 1.6314e-05
14:65579860 T C 0.031040 2.6893e-06
14:65581665 C T 0.741532 4.1742e-05
14:65586880 G A 0.127755 -1.5326e-05
14:65598267 T C 0.072185 1.5929e-05
14:65598704 A G 0.758334 3.0766e-05
14:65616327 G A 0.067548 -8.8549e-06
14:65618655 C A 0.986442 -2.6334e-05
14:65622792 A G 0.062227 4.4476e-05
14:65624617 C A 0.536536 5.4283e-05
14:65629434 C T 0.281206 -2.7973e-05
14:65629737 T C 1.825195 -4.8541e-06
14:65630631 A C 0.095980 -4.7197e-06
14:65634220 T C 0.042277 -1.9491e-05
14:65635981 T C 1.725556 -1.5956e-05
14:65642733 G A 0.109777 -2.4074e-05
14:65645250 C T 1.095719 -2.4486e-05
14:65652777 C T 1.128479 -4.8311e-05
14:65653765 T C 0.349665 -1.9246e-05
14:65655560 T G 0.126609 -7.1688e-06
14:65661803 T C 0.020681 -2.1891e-05
14:65662153 G A 0.450126 -2.9278e-06
14:65667150 G A 0.128581 -3.4385e-05
14:65667546 A G 0.163130 -5.0047e-06
14:65671998 T C 0.136309 -2.9411e-06
14:65675953 G A 0.453672 -3.1280e-07
14:65679193 T C 0.060928 1.8707e-05
14:65681008 A G 0.022157 -5.9296e-06
14:65681560 A G 0.028453 -9.8722e-06
14:65684034 T A 0.056369 1.0134e-05
14:65692094 G T 0.461125 -6.1965e-06
14:65695347 A G 0.132970 -5.4845e-06
14:65716013 C T 0.218092 -5.0517e-05
14:65716845 T G 0.120272 -2.6669e-05
14:65720065 A G 0.485053 1.9404e-05
14:65720883 A G 0.188796 1.1380e-07
14:65725217 G T 0.618095 3.2858e-05
14:65734871 G A 0.192267 -1.2834e-05
14:65735625 G A 0.090799 -1.8870e-05
14:65736182 T C 0.073256 -6.5597e-06
14:65737606 A G 0.175706 -2.3401e-06
14:65738029 T C 0.705929 1.0092e-05
14:65738943 G C 0.027511 -2.4326e-05
14:65743670 T C 0.078274 4.6650e-06
14:65747759 G A 0.194062 -3.9742e-06
14:65758642 A G 0.791768 1.2988e-06
14:65762781 C T 0.168169 -8.6152e-06
14:65783019 C T 0.367762 -1.6555e-05
14:65801099 T C 0.053207 -1.3960e-05
14:65821471 A G 0.027695 -9.4146e-06
14:65822221 G T 0.093318 -1.2616e-05
14:65831221 C T 1.221641 1.2280e-05
14:65836377 T C 0.121044 1.0814e-05
14:65838951 A G 0.041036 -1.8306e-06
14:65841063 G T 0.043773 -1.4843e-05
14:65858964 G A 0.159271 -6.2289e-06
14:65865625 G T 1.670941 1.5877e-05
14:65873921 C T 0.116264 -1.3872e-05
14:65874927 T G 0.327750 1.2178e-05
14:65895706 T G 0.161053 -9.4579e-06
14:65914867 G A 0.314932 3.2655e-06
14:65929336 T C 0.177056 1.9633e-05
14:65946948 G A 0.052095 -1.7305e-05
14:65948076 G T 0.037986 -2.2933e-05
14:65952631 C A 0.046666 -3.3894e-06
14:65954889 T C 0.023836 3.3360e-06
14:65955517 G A 0.071661 2.7655e-05
14:65959402 A G 0.057590 9.0137e-06
14:65961867 T C 0.049750 1.8727e-05
14:65962345 A G 0.078492 1.0440e-06
14:65968714 A G 0.038789 1.5462e-05
14:65969420 G T 0.080018 1.8448e-06
14:65972551 G A 0.061401 8.5664e-06
14:65972641 C T 0.033485 1.5788e-05
14:65980569 T C 0.048641 -7.2276e-06
14:65996767 G A 0.047819 1.3970e-05
14:66008794 A G 0.116478 -1.6252e-05
14:66011084 C T 0.027178 5.0106e-06
14:66019097 C T 0.035107 -1.6485e-05
14:66025363 G A 1.012603 2.3723e-05
14:66028065 A G 0.048084 -5.7162e-06
14:66028446 G A 1.373872 1.1188e-05
14:66033045 G T 0.057535 -1.1819e-05
14:66034473 C T 0.030887 -1.8776e-07
14:66067807 G A 0.089997 3.4727e-06
14:66078269 T C 0.028263 -1.6304e-05
14:66079115 T C 1.323697 1.0310e-05
14:66082793 C A 0.024635 -1.7086e-05
14:66085429 T G 1.686686 1.8784e-05
14:66096297 A G 0.042889 -1.2851e-07
14:66125390 C T 0.064440 8.2942e-06
14:66131726 T G 0.046690 -1.2484e-05
14:66136163 A C 0.304848 -8.2381e-08
14:66152034 G A 0.066790 -3.0427e-06
14:66163678 T C 0.037021 1.3640e-05
14:66166400 T C 0.071134 2.9549e-05
14:66178767 T G 0.117450 -1.7348e-05
14:66196162 G A 0.063781 6.3693e-06
14:66216056 A G 0.060303 1.4771e-05
14:66222017 T G 0.069108 -8.4719e-06
14:66230442 T C 0.043827 5.1014e-06
14:66256489 C T 0.938062 -1.4841e-05
14:66257203 T G 0.037320 -1.8025e-05
14:66262963 G A 0.901106 -2.7271e-05
14:66270204 A G 0.047149 3.1334e-05
14:66275091 T C 1.119993 -8.8524e-06
14:66275520 G C 1.889995 9.2713e-07
14:66275823 G A 0.060796 7.9020e-06
14:66279536 T C 0.842530 -9.1123e-06
14:66284037 G T 1.072681 -1.6616e-05
14:66287910 T C 1.778689 2.0268e-05
14:66288374 G A 0.890906 9.7696e-06
14:66289350 A G 1.182955 1.5972e-06
14:66292007 A G 0.104364 -4.2891e-05
14:66292566 T C 0.168135 -7.4512e-05
14:66292820 T C 0.053908 1.6869e-05
14:66292920 G A 0.838889 -6.9738e-06
14:66299436 A T 1.490730 -4.4290e-06
14:66299595 A G 0.955513 3.0010e-05
14:66300707 C T 1.424247 4.2142e-06
14:66304470 T C 0.188527 -4.4348e-05
14:66307813 C T 0.320994 -8.9016e-06
14:66314555 A G 0.180911 2.4757e-06
14:66331048 G T 0.066065 1.1065e-05
14:66332007 C T 1.194103 1.0207e-05
14:66332403 T C 0.274709 -9.8255e-06
14:66337018 A G 0.035882 -9.8475e-06
14:66337317 A G 0.092241 3.4201e-05
14:66337982 A C 0.202395 2.6076e-05
14:66346271 T G 0.289366 1.2108e-05
14:66346942 G A 1.081800 8.7633e-06
14:66354477 T C 0.700931 8.2178e-06
14:66354480 T C 0.271493 -7.8603e-06
14:66356005 C T 0.077679 -2.9232e-06
14:66368118 C T 0.110297 1.1937e-06
14:66368927 C T 0.096266 1.1007e-05
14:66370475 G A 0.147658 -4.2814e-06
14:66373688 G A 0.221094 4.6386e-06
14:66378878 G A 0.072460 -3.8171e-06
14:66383752 G T 0.444285 -1.9829e-05
14:66387118 T C 0.583518 -1.7216e-05
14:66399655 G A 0.445931 -1.1215e-06
14:66401984 G A 0.060442 -1.7937e-05
14:66403999 C A 0.123624 9.6455e-06
14:66404433 C T 0.344694 -8.3120e-06
14:66406423 G A 0.077621 -1.2515e-05
14:66407246 A G 0.118970 -1.1448e-05
14:66407339 C T 0.744840 7.6830e-07
14:66411326 G A 0.270816 1.7747e-05
14:66414780 T C 0.035280 -2.6971e-06
14:66416226 C T 0.151272 -5.6755e-05
14:66417288 T C 0.122111 -5.2968e-05
14:66418986 A G 0.025533 2.9061e-05
14:66421095 C A 0.197105 -7.3112e-06
14:66427214 T G 0.118178 -3.1659e-05
14:66429506 A G 0.055859 -3.3595e-06
14:66430642 A G 0.124253 -2.2706e-06
14:66432561 G A 1.100699 -3.9588e-06
14:66433199 T C 0.095467 1.9125e-06
14:66439911 G A 0.323048 1.2826e-07
14:66441817 C T 0.039805 7.9433e-06
14:66441939 A G 0.100659 1.0995e-05
14:66444344 T C 0.658610 -1.4667e-05
14:66461978 T G 0.307755 -3.7310e-06
14:66466911 G A 0.055478 1.0887e-05
14:66470349 G A 0.074099 2.0781e-05
14:66474352 C A 0.714449 1.3346e-05
14:66475014 G T 0.027804 7.4520e-06
14:66475085 C T 0.613199 6.3184e-07
14:66480812 T G 0.084673 6.8064e-06
14:66482076 A G 0.565078 6.2832e-06
14:66484340 G A 0.024591 -1.2120e-05
14:66486206 A G 0.061023 -3.0645e-05
14:66492107 A G 0.777162 6.4515e-06
14:66505196 C T 0.105673 -6.0204e-06
14:66510671 T C 0.090452 8.3005e-06
14:66512009 A C 0.072770 9.8729e-07
14:66522486 C T 0.121707 -1.3257e-05
14:66533534 T C 0.123179 -1.1818e-05
14:66535432 A G 0.073001 2.1093e-05
14:66537120 C T 0.025522 -3.8581e-06
14:66542775 A G 0.075779 1.0437e-05
14:66546058 G A 0.097935 -5.6953e-06
14:66550640 A G 0.035712 -1.2663e-05
14:66551416 C T 0.025964 -2.1228e-06
14:66564649 G C 0.459500 -6.2638e-06
14:66574585 T C 0.025832 -9.1647e-06
14:66587835 G A 0.718467 2.7843e-05
14:66591770 G A 0.051235 1.1817e-06
14:66619054 G A 0.712484 2.1102e-05
14:66620999 C T 0.033104 1.1362e-05
14:66621408 T C 0.030296 -1.3426e-05
14:66622809 G A 0.192824 6.2113e-06
14:66624792 T C 0.178076 2.3700e-05
14:66628955 C T 0.210952 2.6079e-05
14:66637024 G A 0.152825 1.8010e-05
14:66657755 C G 0.113251 2.8983e-05
14:66658886 G A 0.128156 -1.8824e-05
14:66665764 T C 0.074915 3.7564e-06
14:66676069 G T 0.043429 8.0327e-06
14:66684831 T C 0.032370 -6.3540e-06
14:66731753 C T 0.117161 1.2430e-06
14:66734034 A G 0.056536 8.8996e-06
14:66743835 G A 0.070043 2.6917e-05
14:66744125 A G 0.024679 -6.4958e-07
14:66747559 C T 0.073103 -1.2655e-05
14:66751877 A G 0.040206 1.3057e-05
14:66755047 A G 0.044544 2.1889e-05
14:66762088 A G 0.081242 -1.2545e-05
14:66793363 T C 1.856993 1.4234e-06
14:66797739 A G 0.038452 1.1710e-05
14:66809834 G A 0.166724 1.2410e-06
14:66826641 A G 0.025648 1.2530e-05
14:66846849 A G 0.088171 1.3334e-06
14:66854685 C T 0.111878 4.7248e-05
14:66861270 T G 0.037412 1.7065e-05
14:66866050 T C 0.058844 -2.0159e-05
14:66921369 A G 0.022170 -9.3968e-06
14:66921925 C A 0.075653 3.3913e-05
14:66927757 A G 0.430632 6.1549e-05
14:66949965 A C 0.253147 1.4761e-05
14:66959986 T C 0.023272 2.4486e-06
14:66968401 C T 0.096535 -2.0137e-06
14:66979493 C T 0.255507 1.2656e-05
14:66991167 A C 0.301948 -1.0433e-05
14:67030895 A G 0.061040 2.3914e-05
14:67090637 T G 0.071723 1.7685e-05
14:67097677 T C 0.096327 -9.0979e-07
14:67122771 G T 1.854124 -1.2688e-06
14:67124816 A G 0.121282 3.5814e-06
14:67140402 G C 0.256656 2.0639e-05
14:67161341 G A 0.221114 1.5544e-05
14:67161374 G A 0.076459 -1.6340e-05
14:67237137 A G 0.182934 1.5958e-05
14:67238139 T C 0.112038 -5.4518e-06
14:67287417 C T 0.055149 -4.2624e-05
14:67347516 C T 0.032737 -9.9800e-06
14:67350830 T C 0.049600 5.3753e-06
14:67353108 G A 0.189877 1.5733e-06
14:67371669 G A 0.053275 1.2043e-05
14:67374056 C T 0.082452 -1.0855e-05
14:67402726 C T 0.025930 -3.0886e-06
14:67417306 T C 0.054010 -2.7389e-06
14:67451508 T C 0.254035 -1.6484e-05
14:67461348 G C 0.297223 5.4096e-06
14:67462202 C T 1.966301 1.1426e-05
14:67472264 A G 0.136231 6.4419e-06
14:67549784 A G 0.091408 3.3091e-05
14:67557901 T G 0.059959 -3.0298e-06
14:67559071 G C 0.071403 2.7452e-05
14:67577259 A G 0.036745 -1.1592e-05
14:67584936 T A 0.039860 -1.0020e-05
14:67593018 G A 0.037364 2.7743e-06
14:67599328 C G 0.081779 -6.5688e-06
14:67608993 A G 0.159968 1.6521e-06
14:67612029 C T 0.244294 1.7738e-05
14:67633012 T C 0.123131 2.0967e-06
14:67640171 T G 0.215828 1.6322e-05
14:67648081 T C 0.040832 -5.6848e-06
14:67649003 G A 0.077183 2.4231e-05
14:67661856 T G 0.027542 -6.8018e-06
14:67667510 C T 0.203748 1.1373e-05
14:67671701 T C 0.112436 -5.9113e-06
14:67687852 G A 0.093842 -1.4396e-05
14:67692810 C T 0.084108 7.4188e-06
14:67700603 T G 0.044871 1.2148e-05
14:67701168 A C 1.271408 -6.4920e-05
14:67728371 C T 0.077598 -9.6125e-06
14:67738075 C T 0.223766 1.6568e-05
14:67753177 T C 0.211802 3.4434e-06
14:67759282 A C 0.076462 2.3868e-05
14:67799157 G A 0.022871 -4.5960e-06
14:67825097 C T 0.098255 -4.7263e-06
14:67829572 G A 0.115890 -8.8011e-06
14:67837048 G A 0.126038 1.5826e-06
14:67855705 G A 0.152370 -3.2164e-06
14:67860119 A G 0.044381 8.9488e-06
14:67862269 A G 0.055159 2.0298e-05
14:67878717 G A 0.671540 1.5247e-05
14:67878765 A G 0.064008 1.8837e-05
14:67882096 T C 0.045102 1.1262e-05
14:67886117 A C 0.268117 4.1750e-05
14:67888615 T G 0.038636 1.3549e-05
14:67890322 A G 0.740417 1.1565e-05
14:67893241 C T 1.943468 -1.5294e-07
14:67894108 T C 0.128228 -2.4256e-05
14:67897628 G A 0.126885 1.1973e-05
14:67898767 G A 0.095688 -1.0878e-05
14:67899267 T C 0.074368 4.2299e-06
14:67899471 A G 0.038445 -1.1004e-05
14:67908982 G A 0.048750 -7.5888e-06
14:67912792 G A 0.696641 2.5486e-05
14:67921380 G A 0.060058 -8.9304e-06
14:67924865 C A 0.406894 1.3929e-05
14:67929357 A G 0.099951 1.4719e-05
14:67930521 C T 0.026264 -1.1639e-05
14:67931241 T C 0.062183 -8.5548e-07
14:67934998 T C 0.067510 -5.2297e-06
14:67935051 G T 0.264782 1.5161e-05
14:67938070 A G 0.186477 1.5089e-05
14:67938818 A G 0.980070 1.3618e-05
14:67939252 A G 0.130128 1.9935e-05
14:67940347 A G 0.021861 3.8167e-05
14:67941083 C A 1.187803 5.1252e-05
14:67942352 C T 0.154995 -2.2524e-05
14:67943909 G T 0.932949 1.7549e-05
14:67945022 A C 0.052211 1.3519e-06
14:67946492 A G 0.038989 -7.2656e-06
14:67954371 T C 0.132896 1.1452e-05
14:67957810 G A 0.022571 -1.4981e-05
14:67961179 A G 0.054044 -1.6068e-05
14:67962497 G A 1.905862 1.4706e-05
14:67962680 T C 0.045452 -2.3284e-05
14:67969108 A G 0.956006 2.5835e-05
14:67969810 T C 0.140508 -3.0816e-06
14:67972947 C T 0.051531 -9.5219e-06
14:67972972 C T 0.157357 1.4257e-05
14:67974505 T G 1.553627 2.3957e-06
14:67975036 G A 0.198295 3.2105e-05
14:67978642 C T 1.532433 5.7827e-06
14:67979845 G A 0.852502 2.7987e-05
14:67985000 T G 0.993656 2.9180e-05
14:67993171 G A 0.544835 -1.1276e-05
14:67994383 A G 0.653884 -2.2115e-05
14:67997451 T C 0.206067 -1.9923e-05
14:68004885 G T 1.132525 6.9038e-06
14:68005110 T C 1.922984 3.5919e-06
14:68005147 C T 0.585973 5.4603e-06
14:68006473 T C 0.100356 -3.3322e-05
14:68008867 A G 0.431968 4.2119e-06
14:68010986 T C 0.062540 2.7962e-05
14:68012909 T C 0.138886 -1.9731e-05
14:68017955 C G 0.205043 -1.3946e-05
14:68019608 G A 0.632313 4.6517e-06
14:68019811 C T 0.487660 1.4342e-05
14:68020762 A G 0.145978 -1.5846e-05
14:68025058 C A 1.311373 -1.2975e-05
14:68025448 A G 0.144836 -8.2906e-06
14:68027033 T C 0.027790 7.3949e-06
14:68027809 G A 0.446356 1.5181e-05
14:68029118 A C 0.053088 -8.5297e-06
14:68029313 A G 0.443269 2.1981e-05
14:68029386 A G 0.164599 -1.7560e-05
14:68031052 G A 1.897271 3.1990e-06
14:68032235 T C 0.287203 2.8949e-05
14:68032874 T C 0.880404 -2.2771e-05
14:68034201 C T 0.057562 1.7166e-06
14:68034242 C T 0.646170 2.0427e-05
14:68035608 A G 0.028059 -6.4849e-06
14:68035879 G A 0.573638 -5.7396e-08
14:68035903 G A 0.026216 2.3604e-06
14:68037895 T G 0.542448 2.9894e-05
14:68040195 T C 0.020307 1.3142e-05
14:68045935 A G 1.603465 2.1809e-06
14:68051883 T G 0.599232 2.3064e-05
14:68053149 G A 0.807199 -1.1086e-04
14:68053802 C T 1.347112 8.7407e-05
14:68060926 T C 1.137003 8.0048e-06
14:68062643 C T 0.032642 3.8800e-07
14:68065034 T C 1.615623 -2.9433e-06
14:68065844 A G 1.091918 1.0284e-05
14:68066607 A G 0.068415 -3.5257e-07
14:68066906 T C 0.032111 -8.6800e-07
14:68067756 A G 1.812830 1.0421e-04
14:68080560 T C 0.274845 8.8329e-06
14:68100083 G T 0.175053 -2.7199e-05
14:68101454 C G 0.211442 5.2174e-06
14:68103156 T C 0.134426 2.2491e-06
14:68103780 T C 0.159832 7.8758e-06
14:68115459 C T 0.280761 1.3741e-05
14:68118364 T G 0.079484 5.4376e-07
14:68135039 G A 0.632357 -1.9245e-05
14:68137054 C A 0.030058 -1.3761e-05
14:68159269 T C 0.040893 1.6968e-05
14:68162955 G A 0.164035 -2.4274e-05
14:68171340 C T 0.222634 5.9460e-06
14:68189609 A G 0.084064 -2.4539e-06
14:68193731 A G 0.268011 8.5766e-06
14:68200383 A C 0.275093 -1.3060e-05
14:68202181 A G 0.063393 -3.0077e-05
14:68204433 C T 1.201932 -2.6307e-05
14:68213413 T G 0.311726 1.3098e-05
14:68219200 T C 0.088684 -8.5078e-06
14:68225153 A G 0.059701 -3.6807e-06
14:68234539 C T 1.972886 1.7256e-05
14:68236320 T C 0.025461 -9.7110e-06
14:68241253 A G 0.032621 -1.1859e-05
14:68241320 C T 0.083058 3.8323e-06
14:68248281 T C 1.250883 9.4649e-06
14:68249114 A G 0.044704 -6.4373e-06
14:68249499 T C 0.710560 2.9460e-06
14:68251934 A G 0.031595 -2.3597e-05
14:68251991 A G 0.032326 -1.8892e-05
14:68252852 T A 0.096487 3.3225e-05
14:68256245 T C 0.026672 -7.2975e-07
14:68257352 A T 0.271656 -1.5701e-05
14:68265135 A G 0.022347 -1.6728e-06
14:68315877 A G 0.033736 2.8874e-06
14:68322866 T C 0.089524 2.1990e-05
14:68323548 G A 0.067201 -7.8225e-06
14:68343363 A G 0.341910 3.6554e-05
14:68348297 A G 0.778695 1.3304e-05
14:68352648 G T 0.025121 -4.8967e-06
14:68353893 G A 0.025886 2.1575e-06
14:68374965 A C 0.156232 6.3706e-06
14:68398909 G A 1.298912 -1.6737e-05
14:68406153 G T 0.052949 8.1398e-06
14:68414810 T C 0.038071 1.7331e-06
14:68417538 A G 0.045694 6.6347e-06
14:68417698 T C 0.023483 -2.1901e-05
14:68453054 T C 0.371346 5.6879e-06
14:68464729 C T 0.046510 -2.1692e-05
14:68491653 G A 0.044459 3.0083e-06
14:68498663 C G 0.067480 6.5977e-06
14:68500461 A G 0.023738 -1.9191e-05
14:68520906 A G 0.343661 1.6144e-05
14:68529614 C T 0.023115 -2.1082e-05
14:68531458 G A 0.162634 6.0619e-06
14:68547734 C T 0.024839 -6.2631e-06
14:68564476 G A 0.052928 1.9380e-05
14:68591294 C A 0.082765 1.7126e-05
14:68599492 C A 1.671972 -2.4620e-05
14:68621818 G A 1.354190 -2.0816e-05
14:68634785 G A 0.033832 1.2915e-05
14:68647138 A G 0.119235 -1.8260e-05
14:68662016 C T 0.070128 1.5220e-05
14:68674300 G T 0.308765 1.1362e-05
14:68674793 G A 1.292786 -2.1112e-05
14:68682754 A G 0.050355 -2.3399e-05
14:68689580 C T 0.081331 -1.3504e-05
14:68699594 T C 0.280441 3.0914e-05
14:68705686 G A 0.075167 2.8734e-05
14:68710705 T C 0.036796 -7.8950e-06
14:68711163 T G 0.049280 1.2741e-06
14:68720573 G A 0.066368 -1.5062e-05
14:68723484 G C 0.522798 -2.0662e-05
14:68726483 G A 0.632595 1.7346e-05
14:68726790 A G 0.145370 -9.5318e-06
14:68732655 A G 0.077438 4.8113e-05
14:68733632 A G 0.743208 3.6902e-05
14:68736471 T C 1.855460 2.4014e-05
14:68753593 T C 1.435901 6.4672e-06
14:68756733 T G 0.135412 -1.3217e-05
14:68771803 C T 0.021086 2.9654e-05
14:68776573 C T 0.083088 -2.0641e-05
14:68781069 C A 0.021779 -2.7678e-05
14:68788924 T C 1.296254 1.2272e-05
14:68795209 A G 0.149337 -1.4247e-05
14:68796943 G A 0.074164 3.6056e-07
14:68813115 C T 1.611825 -7.2454e-06
14:68819641 G A 0.072178 1.7748e-05
14:68828298 G A 1.051586 4.1557e-05
14:68839917 G A 1.616918 1.8590e-06
14:68844585 A G 0.070676 -3.4368e-06
14:68847817 T C 0.064413 -3.1834e-05
14:68857042 T C 0.064790 -1.3240e-05
14:68863230 T C 0.065124 -1.5415e-05
14:68864686 A G 0.072304 2.9250e-05
14:68871549 A G 0.315259 -3.7621e-05
14:68880422 T C 0.672974 2.0329e-05
14:68880637 G T 0.583491 9.8445e-06
14:68886409 G T 0.044306 7.7910e-06
14:68904312 T C 0.111834 7.9740e-06
14:68905974 T C 0.271136 -3.9737e-05
14:68906766 T C 1.599260 7.5495e-08
14:68907570 G A 0.021976 -3.5702e-06
14:68910151 A G 0.509314 2.9691e-06
14:68912098 T C 0.074259 2.9122e-05
14:68921848 A G 0.296832 -2.2027e-05
14:68926351 G A 0.093930 4.7327e-06
14:68933248 A G 0.094770 -4.8747e-05
14:68941046 G A 0.139406 2.0937e-05
14:68944147 G T 0.807434 -1.9225e-05
14:68944174 T C 0.026600 6.7742e-06
14:68949027 A C 0.118562 5.0026e-06
14:68950352 G A 0.252301 -2.5270e-05
14:68958992 T C 0.458231 2.9388e-06
14:68963082 C T 0.336739 6.5531e-06
14:68963175 T C 0.024795 4.9341e-06
14:68966189 G A 0.070502 2.7983e-05
14:68973085 T C 0.979897 2.0416e-06
14:68973190 G A 0.020328 -1.2429e-05
14:68979929 G A 0.397752 -6.2298e-05
14:68981209 A G 0.042131 -1.5524e-05
14:68984365 T G 0.123118 -6.4754e-06
14:68986326 G C 0.069118 1.6126e-05
14:69002167 T C 0.098996 2.6069e-05
14:69003317 G A 0.464688 5.5869e-06
14:69005887 A G 0.580747 2.0414e-05
14:69007232 G A 0.373467 7.2915e-06
14:69010925 C A 0.145223 -6.7472e-06
14:69015415 T C 0.084316 -1.8664e-05
14:69030890 A G 0.047108 1.9895e-06
14:69034682 T C 0.501229 2.8901e-05
14:69037937 C T 1.438754 3.3141e-05
14:69040078 C T 1.465660 6.3991e-05
14:69042668 G A 0.226139 9.5608e-06
14:69043970 A G 0.398102 -5.0881e-06
14:69044554 T C 0.580574 1.3132e-05
14:69045382 A G 0.235081 2.0488e-05
14:69046093 T C 0.062519 5.1323e-06
14:69047702 G A 0.065195 -1.6153e-05
14:69052424 C T 0.059697 -9.6406e-06
14:69052687 G T 0.048179 -4.6253e-06
14:69052747 T C 1.484278 -2.2379e-06
14:69053197 G A 0.468132 -7.7628e-06
14:69053887 T G 0.049767 7.2753e-09
14:69054681 A G 0.176869 2.3624e-05
14:69057160 T C 0.077649 9.3320e-07
14:69059693 C T 0.471923 1.3496e-05
14:69063521 T C 0.801668 -4.5871e-06
14:69067638 G A 0.776710 6.1650e-07
14:69067925 G A 0.626856 -3.0773e-05
14:69068875 A C 0.028905 4.9180e-06
14:69069594 C T 0.286914 -1.6868e-05
14:69071599 A G 0.429149 2.5561e-05
14:69071936 G A 1.796004 4.7687e-06
14:69072729 T C 1.901854 -8.3978e-06
14:69072878 C T 0.324006 -1.1835e-06
14:69073972 T C 0.935301 1.8318e-06
14:69074506 C T 0.547256 -8.7798e-06
14:69077106 T C 0.033393 -8.8823e-06
14:69077699 A T 0.357056 8.6882e-07
14:69078528 C G 0.024707 -1.1044e-05
14:69088284 C T 0.429540 -2.2389e-05
14:69089765 T C 0.490737 -9.3467e-07
14:69091689 C A 0.276123 6.7440e-06
14:69097372 T C 0.116359 -2.0139e-05
14:69112372 T C 0.030303 2.9035e-06
14:69113475 G A 0.510075 4.8199e-06
14:69115670 T C 0.437761 -6.0364e-06
14:69116060 G A 0.077183 1.7711e-05
14:69116860 A G 0.125572 -2.5970e-05
14:69117512 C T 1.218588 -7.9074e-06
14:69118747 T C 0.114669 1.0926e-05
14:69118966 T C 1.736198 -7.8643e-06
14:69120802 A C 0.041576 8.3920e-06
14:69125795 C G 0.519568 -8.3668e-06
14:69131300 C G 0.020715 9.1773e-06
14:69132557 A G 0.065324 9.4053e-06
14:69133268 T C 1.096433 -9.4177e-06
14:69135753 A G 1.024737 -4.3450e-06
14:69138425 A C 0.076136 -2.1208e-05
14:69141488 G A 1.425396 -1.5700e-05
14:69142390 G A 0.726471 -1.4120e-05
14:69143619 C T 0.397565 8.4891e-06
14:69149280 C T 0.225286 -9.0662e-06
14:69153511 T C 0.211673 1.2542e-06
14:69155350 C T 0.567886 4.5924e-06
14:69155407 A G 0.029517 3.1647e-05
14:69159877 T C 0.081249 -6.1709e-06
14:69160487 A G 0.166418 6.3545e-06
14:69162043 T C 0.342559 -7.5353e-06
14:69162750 A C 0.378332 -2.2961e-05
14:69170714 C T 0.521298 -4.9502e-06
14:69172166 A G 0.450272 -1.9267e-05
14:69178938 T C 0.052779 -5.9915e-06
14:69181138 A G 0.373018 -2.5124e-05
14:69182036 T C 0.971173 3.8801e-05
14:69183345 G A 0.061666 9.4614e-07
14:69186051 T C 0.392112 4.9866e-05
14:69189196 C T 0.079025 1.5620e-05
14:69193461 C T 0.584334 1.9565e-06
14:69201190 T G 0.155991 1.5498e-05
14:69204360 C A 0.049151 -1.5768e-05
14:69206682 T G 0.107227 -2.9324e-05
14:69210059 A G 0.142143 4.0448e-05
14:69210199 A G 0.828873 2.1763e-05
14:69211412 T C 0.159894 6.5179e-06
14:69216311 A G 0.049158 -4.4998e-06
14:69219407 T C 0.048373 -1.1877e-05
14:69219580 A G 0.032985 8.3537e-06
14:69226115 T C 0.055920 -2.0653e-06
14:69230122 A G 0.108104 -2.9668e-05
14:69233169 T C 0.245719 -2.0280e-05
14:69233836 A G 0.753244 -1.3997e-06
14:69238754 C T 0.350875 -1.5916e-05
14:69247174 C T 0.055444 -3.4824e-05
14:69248973 T C 0.025699 1.2201e-05
14:69254191 T C 0.925445 1.0102e-05
14:69259502 C T 0.428021 -2.4231e-05
14:69263599 C T 1.425246 -1.3108e-05
14:69278204 T C 0.493872 -1.2275e-05
14:69287483 C T 1.667735 3.5315e-06
14:69292708 T G 0.024649 -1.1091e-05
14:69294573 A G 0.049906 1.2098e-05
14:69307954 A G 0.050185 -1.6459e-05
14:69308642 A G 0.061503 -2.3808e-07
14:69311842 A G 0.168825 1.1829e-05
14:69314059 A G 0.676384 7.9297e-06
14:69315016 T C 0.218809 -2.2608e-05
14:69318251 A G 0.080494 -1.5254e-06
14:69318352 T C 0.326063 -1.1492e-05
14:69322588 T C 0.060231 -1.1894e-05
14:69324802 C T 1.867302 -2.8063e-06
14:69324972 A G 0.093237 2.9506e-05
14:69328594 A G 1.732325 -5.9771e-06
14:69335564 C T 1.390126 5.8609e-06
14:69340426 A G 0.301231 -8.2900e-06
14:69340456 T C 0.032513 -6.0149e-06
14:69340542 C A 0.792060 -1.6391e-05
14:69341658 A G 0.050593 5.3953e-06
14:69346662 A C 0.054105 1.0004e-08
14:69350058 G C 0.113537 -9.5839e-06
14:69350761 T G 0.208518 -3.1688e-06
14:69355100 T C 0.034144 -1.0555e-06
14:69357265 T C 0.147562 -1.4998e-07
14:69358174 T C 0.389494 2.2124e-05
14:69358301 C T 0.032346 1.4438e-05
14:69361259 C G 0.030058 -9.7035e-06
14:69364468 G A 0.291185 -1.5886e-05
14:69378150 C A 0.220659 -1.3592e-05
14:69384839 T C 0.032268 9.6674e-07
14:69392445 A G 0.324088 1.3073e-05
14:69408697 A G 1.046564 -8.1219e-06
14:69416306 A G 0.412415 9.2503e-06
14:69421378 G A 0.606335 8.8409e-07
14:69432579 A C 0.463073 -1.8278e-05
14:69435775 C A 0.049726 1.6313e-05
14:69437516 G A 0.243274 -1.7021e-05
14:69437558 T C 1.371577 -1.1211e-05
14:69441360 C T 0.209072 1.5697e-05
14:69442497 A G 0.044374 -1.1453e-05
14:69446113 A C 0.452775 -6.0946e-07
14:69452057 T C 0.034219 6.3500e-06
14:69452088 G A 0.522400 -4.7950e-06
14:69467475 A G 0.712004 5.5903e-06
14:69475527 T C 0.180612 -3.2516e-05
14:69476895 C T 0.631673 1.7519e-05
14:69480564 G A 0.148559 8.9935e-06
14:69484845 G A 0.204091 -4.3824e-08
14:69490054 G A 0.057556 7.2865e-06
14:69504680 G A 0.065409 -2.8825e-05
14:69506574 C A 0.181136 6.5171e-06
14:69539440 T C 0.215474 -3.7339e-05
14:69540198 G T 0.073110 1.9516e-05
14:69568156 G C 1.605702 -4.3392e-05
14:69568742 G A 0.661571 -5.2613e-06
14:69575061 T C 0.164354 2.9427e-06
14:69576775 G A 0.055546 4.4048e-06
14:69579619 T C 0.660069 -6.2915e-06
14:69588313 G T 0.088246 1.5155e-05
14:69596615 G A 0.169818 1.7143e-05
14:69599483 T G 0.515971 -3.2541e-06
14:69601540 G T 0.051983 5.6588e-07
14:69613765 C T 0.074014 4.1029e-06
14:69635686 G A 1.893052 8.5340e-07
14:69643701 A G 0.025227 5.3592e-06
14:69676591 T C 0.045177 4.8049e-06
14:69682787 C T 0.097551 1.2525e-05
14:69689347 G A 0.065440 1.9778e-06
14:69697289 A G 0.072392 1.3262e-05
14:69704434 G A 0.020470 -1.3541e-06
14:69704553 T G 1.229641 3.9413e-05
14:69715870 C G 0.113619 2.0678e-05
14:69716872 T C 0.100271 6.0686e-07
14:69722260 C A 0.197356 2.2621e-07
14:69724394 G A 0.039183 -3.3277e-07
14:69724619 G T 0.286336 -1.5167e-05
14:69729432 A C 0.060955 1.3783e-06
14:69734498 G C 0.584657 -1.3201e-06
14:69737445 T C 0.276239 1.9209e-05
14:69738061 C G 0.032737 -2.7265e-07
14:69740192 G A 0.137870 1.2082e-05
14:69740565 G A 0.049046 9.1777e-06
14:69746615 T C 0.175587 2.3730e-05
14:69748886 T C 1.017560 1.3729e-05
14:69754773 A G 1.218830 2.7956e-05
14:69763713 G A 0.082031 4.4572e-06
14:69770690 C T 0.291919 7.6016e-06
14:69771213 G T 0.597692 -1.5355e-05
14:69773923 T C 0.038673 2.0972e-05
14:69782371 G A 0.059290 -6.5080e-06
14:69784488 C T 0.256095 1.9923e-05
14:69786063 G A 0.068857 4.5648e-06
14:69787589 T C 0.052898 -9.5085e-06
14:69790670 G A 1.145842 -1.1909e-05
14:69792238 T C 0.020426 8.7209e-07
14:69793475 A G 1.210170 1.1286e-05
14:69793624 T G 1.437775 3.1552e-05
14:69795199 A G 0.770573 -6.1832e-05
14:69797619 T G 0.052918 -2.9096e-05
14:69801864 A C 0.891790 -2.8825e-05
14:69801988 G A 0.109784 -1.8890e-05
14:69804403 T G 0.057841 -1.2581e-05
14:69806025 T C 1.597090 9.1888e-06
14:69809699 G A 0.210293 -6.7103e-06
14:69816344 A G 0.920947 -3.2301e-05
14:69822522 G T 0.304787 -3.0866e-05
14:69825763 A G 0.274692 1.1737e-05
14:69832812 C T 0.078043 1.0704e-05
14:69841408 C T 0.639554 -3.5528e-06
14:69848927 C G 0.078784 -2.0191e-05
14:69862691 T C 0.048927 -1.7165e-05
14:69867753 A C 0.023245 -1.2811e-05
14:69869446 G A 0.035379 -9.1692e-06
14:69872577 T C 0.275984 1.2776e-05
14:69882392 G A 0.917884 3.7238e-06
14:69933892 T C 0.268525 -2.2002e-05
14:69934857 C G 0.145801 8.5844e-06
14:69938271 G C 0.104001 -4.3196e-06
14:69942697 A G 0.169423 1.0070e-05
14:69943034 T C 0.070376 8.8705e-06
14:69953961 A G 0.613263 -1.0016e-05
14:69957542 A C 1.411028 -9.1312e-06
14:69959449 A C 0.047628 -2.2625e-05
14:69961658 C T 0.257105 -1.4733e-05
14:69964626 C T 0.188969 2.5773e-05
14:69970002 G A 0.035351 -3.0581e-06
14:69981608 A C 0.443160 -1.3829e-05
14:69983701 C A 0.260518 -2.9025e-05
14:69983990 A G 0.867087 1.9881e-05
14:69988702 G A 0.024846 -6.2356e-06
14:70003265 G T 0.059980 -2.4181e-06
14:70004783 T C 0.117086 3.2213e-06
14:70031365 A G 1.504282 9.1733e-05
14:70034276 A G 0.050919 -1.2159e-06
14:70035152 T C 0.042148 2.2122e-05
14:70047167 T C 1.636644 4.1432e-05
14:70076242 C T 1.959617 1.2676e-05
14:70099597 T C 0.063549 9.1682e-07
14:70115053 A G 0.068000 -1.7994e-05
14:70125947 A G 0.143401 1.5957e-05
14:70131634 G C 0.210456 -8.4803e-06
14:70132906 C T 0.045551 -3.9619e-06
14:70154205 T C 0.135500 -6.1798e-06
14:70157262 G A 0.037850 -5.1102e-05
14:70170755 T G 0.415492 3.0753e-06
14:70180412 G T 0.089378 1.2392e-05
14:70181549 A G 0.059228 -3.1901e-06
14:70189911 C T 0.118276 1.1322e-05
14:70190620 A G 0.165378 -3.1416e-06
14:70193062 T C 1.735858 1.3272e-06
14:70194563 A C 1.616932 -5.2028e-06
14:70196859 G A 0.235417 -3.0207e-06
14:70221404 T C 0.072661 8.0298e-06
14:70229122 A G 0.045830 -1.5056e-05
14:70235741 A G 0.539926 -1.8071e-05
14:70236600 G A 0.349798 -1.0199e-05
14:70260556 T C 0.139124 -1.6379e-05
14:70263648 T C 0.182251 -6.7694e-06
14:70267794 T C 0.862117 -1.1206e-05
14:70272651 T C 0.045299 -1.3755e-05
14:70297672 A G 0.220322 -3.2362e-05
14:70308475 T C 0.157779 1.2763e-05
14:70308858 C T 0.069931 -6.4720e-06
14:70309038 T C 0.194827 -1.8127e-05
14:70309653 A G 0.048944 3.9736e-06
14:70316465 T C 0.557816 -1.8702e-05
14:70321809 A G 0.284514 3.2547e-05
14:70325536 T C 0.080447 6.8947e-07
14:70326242 C A 0.056604 8.8366e-06
14:70326908 A C 0.110426 -2.8358e-05
14:70330174 C T 0.061183 3.3712e-06
14:70332971 T C 0.480895 1.0829e-05
14:70333355 A G 1.119677 -3.6798e-05
14:70338918 G T 1.801036 -5.3159e-05
14:70339893 A G 0.091394 9.4532e-06
14:70348639 T C 0.044969 2.0516e-06
14:70348931 T C 0.066120 -1.0759e-05
14:70349413 T C 0.057862 1.2786e-05
14:70349682 T C 0.121741 -3.5634e-06
14:70351590 A G 0.474384 -8.6069e-07
14:70353617 G A 0.177413 -3.0031e-05
14:70353748 T C 0.060670 1.8442e-05
14:70357182 C T 0.246011 -1.9917e-05
14:70366874 G A 0.186963 3.5321e-08
14:70371639 C T 1.845349 -3.2590e-05
14:70377419 C G 0.242394 3.0241e-06
14:70379713 G A 1.652426 -2.2174e-05
14:70380711 G A 0.091139 -6.6111e-06
14:70381073 A G 0.257968 -1.0401e-05
14:70383891 C T 0.186025 -1.4294e-05
14:70387376 C A 0.689198 -1.2341e-05
14:70389365 C T 0.038816 -2.7191e-05
14:70392564 A G 0.237845 -6.0948e-06
14:70393045 C T 0.432675 -3.1417e-05
14:70399017 G A 0.218643 -4.1002e-06
14:70399679 T G 0.037864 2.0473e-05
14:70402722 T G 0.528414 3.6647e-05
14:70409922 A G 0.045605 2.8173e-05
14:70411337 G A 0.034226 -1.0686e-05
14:70421611 C T 0.021698 -4.2240e-06
14:70429999 A G 0.603496 -6.0956e-06
14:70432220 G A 0.021388 7.8445e-06
14:70435508 A C 0.126004 -3.0772e-05
14:70439957 T C 0.080586 -4.0884e-05
14:70443228 C T 0.121520 -3.5667e-06
14:70458771 G A 0.186161 -1.0675e-05
14:70458821 T C 0.251396 -1.9140e-05
14:70459712 T C 0.309214 3.7384e-05
14:70463104 G A 0.024798 -2.8690e-06
14:70463496 A T 0.132777 -1.1201e-05
14:70470003 G A 0.020447 -4.9764e-06
14:70486542 C T 0.427592 -4.7086e-07
14:70489680 G T 1.319237 -5.8531e-06
14:70490264 G A 0.844992 6.6733e-06
14:70490431 G A 0.060163 1.1833e-05
14:70490799 A G 0.927927 2.0280e-05
14:70501453 T C 0.082279 1.9908e-05
14:70504087 G A 0.066892 3.5984e-06
14:70506450 A G 0.203350 -3.5736e-06
14:70508841 A G 0.043450 1.6527e-05
14:70511126 G A 0.251539 3.2044e-05
14:70514672 C A 0.255840 5.9100e-06
14:70517183 G T 0.746876 5.5247e-06
14:70527420 A G 0.175349 4.0583e-06
14:70533940 A G 0.124440 9.1108e-07
14:70534580 T C 0.038639 -8.1534e-06
14:70534823 T G 0.194837 -2.4029e-05
14:70543612 A G 0.952086 7.5528e-06
14:70544293 T C 0.065936 2.1262e-06
14:70553891 C T 0.427273 -1.4845e-05
14:70556788 A G 0.243332 -3.9030e-05
14:70556931 G T 0.238188 2.9481e-05
14:70560360 T C 0.035926 -2.5306e-05
14:70567880 C T 0.029310 2.7788e-05
14:70575338 A G 0.207760 -3.6392e-05
14:70578237 T C 0.046860 4.1161e-06
14:70585269 A G 1.083207 -6.2751e-05
14:70591617 A G 0.040794 -8.3952e-06
14:70593943 G A 0.115094 7.3846e-06
14:70594732 G A 0.170056 4.9421e-06
14:70596932 A G 0.029255 -4.5392e-06
14:70615015 T C 0.170664 -4.9522e-06
14:70616924 G A 0.109522 -5.4501e-05
14:70618772 G A 0.281040 -2.3534e-05
14:70626548 C T 0.095705 1.6217e-06
14:70633411 T C 0.045524 2.3252e-06
14:70634200 C T 0.030136 2.0580e-05
14:70634546 T C 0.397898 -1.0158e-05
14:70634768 T G 0.051093 2.4489e-05
14:70634801 C T 0.324387 1.5900e-05
14:70644298 A C 0.558326 1.3660e-06
14:70645308 G A 0.458167 -4.6911e-06
14:70646344 G T 1.376925 -7.3161e-06
14:70646375 T C 0.061173 8.5570e-06
14:70647108 C T 1.711151 1.8672e-05
14:70647367 A G 0.159666 7.8331e-06
14:70647969 T C 0.240089 -9.5249e-06
14:70649735 A G 0.343246 -2.0469e-06
14:70653317 T C 1.154692 -9.7018e-07
14:70653758 A G 0.082412 -1.6694e-06
14:70655751 C A 1.949540 -4.7330e-06
14:70658939 T C 1.664332 -1.9519e-06
14:70660473 C T 0.098510 -1.0805e-05
14:70674133 C T 0.074731 -1.0596e-05
14:70674678 T C 0.029388 2.4212e-07
14:70684745 C T 0.030575 -1.0721e-06
14:70685658 A G 0.161818 1.7764e-05
14:70690877 G A 1.005419 1.3925e-05
14:70692013 T C 0.180357 -4.1683e-05
14:70697813 T C 0.069424 1.2125e-05
14:70699352 A G 0.130961 1.3482e-05
14:70707447 C T 0.035984 1.3359e-05
14:70717725 C T 0.135582 -2.3901e-06
14:70724632 T C 0.636025 -1.0587e-05
14:70732061 T C 0.065222 1.1877e-05
14:70732443 G A 0.059983 -1.6205e-05
14:70735955 A G 0.080062 -7.0686e-06
14:70738510 T G 0.318278 1.3123e-05
14:70742543 T C 0.149983 -2.0403e-07
14:70748038 G A 0.261307 5.7063e-06
14:70749296 G A 0.032465 1.1726e-05
14:70752646 G A 1.431502 6.6526e-05
14:70753475 T C 0.109046 -2.4198e-06
14:70754658 G A 0.032747 6.1553e-06
14:70757172 A C 0.069985 2.4169e-06
14:70759011 G T 0.704341 1.7552e-05
14:70768231 T C 0.030085 3.4277e-06
14:70791872 C A 0.071981 1.6309e-06
14:70803103 G A 0.033247 -1.4010e-05
14:70807461 A G 0.025138 -3.9898e-06
14:70811990 C T 0.065181 1.2238e-05
14:70817914 T C 0.270208 1.7913e-06
14:70827362 C T 0.182958 -2.2215e-05
14:70832113 T C 0.050263 6.0668e-06
14:70833537 A G 0.136666 -3.6937e-06
14:70837256 A C 0.202136 1.3036e-05
14:70842786 T C 1.711919 1.3837e-05
14:70850012 G A 1.722119 4.6187e-06
14:70856753 C T 0.068877 -2.7362e-08
14:70858939 T C 0.035334 -3.7283e-05
14:70878482 G A 0.068806 -4.8964e-06
14:70895531 A G 0.094464 9.3072e-06
14:70924955 C A 0.201660 -1.9798e-06
14:70931473 T C 0.150775 1.1649e-05
14:70932365 A G 0.056831 3.5833e-06
14:70938185 C T 0.197808 -5.4445e-06
14:70940707 A G 0.151357 -8.9289e-06
14:70953105 A G 0.023061 1.2777e-05
14:70954062 A G 0.026818 2.6358e-06
14:70954167 C T 0.026831 -3.2463e-06
14:70954221 C T 0.655724 -2.1321e-06
14:70963729 A G 0.139468 -7.4924e-06
14:70980150 A C 0.215137 -1.8420e-05
14:71007922 T C 0.076673 -5.3739e-06
14:71035307 G T 0.090935 1.0859e-05
14:71040885 C T 0.076669 8.2643e-06
14:71047754 G A 0.020586 -1.3953e-05
14:71053306 G A 0.149599 1.5254e-05
14:71073749 C A 0.026104 -8.5586e-06
14:71074873 G A 0.317010 8.1517e-06
14:71076645 A G 0.062077 9.6527e-06
14:71083610 C A 0.036021 -3.1396e-05
14:71097008 G A 0.061472 8.6089e-07
14:71101941 C T 0.307103 4.8207e-06
14:71104786 T C 0.659800 1.6550e-05
14:71105128 G T 0.195350 -5.1119e-06
14:71107441 A C 1.626818 1.1600e-05
14:71107942 T C 0.537923 2.6911e-05
14:71108448 T C 0.450657 -2.8386e-06
14:71109712 T C 0.025590 -1.2283e-05
14:71117483 T G 1.822094 -5.1896e-06
14:71117555 G A 0.608534 -2.9774e-06
14:71119162 A G 0.262881 -2.2905e-05
14:71120875 T C 0.027494 -5.7242e-06
14:71123522 G A 0.355366 5.4924e-06
14:71126041 A G 0.459925 -8.7711e-06
14:71127341 A G 0.080205 -1.1371e-05
14:71129209 G C 0.675297 -1.5420e-05
14:71129793 G A 0.371835 -2.7280e-05
14:71130306 A G 0.579738 -3.0687e-07
14:71131092 T C 0.191189 -3.5899e-06
14:71136946 C T 0.359555 4.3455e-05
14:71137071 C T 0.165286 1.0006e-06
14:71137844 T G 0.041145 -2.2191e-06
14:71138231 A C 0.024265 2.7073e-06
14:71138741 C G 0.361027 4.6420e-05
14:71139279 T G 0.901140 3.9551e-05
14:71149049 A G 0.169539 -7.0755e-06
14:71150421 A G 0.514210 -4.2370e-07
14:71151044 T C 1.032553 2.8122e-05
14:71151168 G A 0.062985 1.2969e-05
14:71153475 A C 0.107111 1.0596e-05
14:71154627 C T 0.225286 5.5455e-07
14:71159023 A G 0.223062 -4.5540e-06
14:71161240 A G 0.050440 -1.0783e-05
14:71161560 T C 0.089793 1.0663e-05
14:71162467 A C 0.369255 3.3179e-05
14:71162674 A G 0.049070 1.9398e-05
14:71165007 G A 0.052313 1.5100e-05
14:71168728 A G 0.905716 -1.1955e-05
14:71171996 C T 0.047332 -4.0337e-06
14:71172013 A G 1.500260 3.7892e-06
14:71176122 A G 0.178905 -1.6763e-06
14:71176523 A G 0.039486 2.5826e-06
14:71178861 C T 1.751408 -2.7636e-05
14:71180255 T C 0.029296 3.5268e-05
14:71186597 T C 0.047805 8.6673e-06
14:71188597 C T 1.189108 -7.6319e-06
14:71190274 T C 0.065426 3.2776e-05
14:71190487 A G 0.042413 3.9496e-05
14:71191370 G A 0.023330 -8.9702e-07
14:71194153 T C 0.714531 3.1521e-06
14:71196343 G A 0.057569 9.4262e-06
14:71201192 C T 0.034015 -1.8949e-05
14:71202326 T C 0.026213 -1.1095e-06
14:71204973 T C 0.315041 -8.6822e-06
14:71205136 G A 0.082041 9.9715e-06
14:71213214 G A 0.065882 3.7234e-06
14:71219577 T C 0.025553 -9.4269e-06
14:71237367 T G 0.083445 -1.2540e-05
14:71242458 T G 0.385567 -5.1211e-07
14:71249802 T C 0.160431 -1.0642e-05
14:71258193 C T 0.096198 2.0654e-05
14:71259672 T C 1.842758 -3.2134e-05
14:71270503 A C 0.081337 -1.0213e-05
14:71272801 G A 0.042433 4.0780e-05
14:71278703 A C 0.658226 1.4582e-06
14:71290478 A C 0.463617 -1.0744e-05
14:71298216 G A 0.026451 -6.1559e-06
14:71298397 A G 0.060129 -2.3840e-05
14:71299741 T C 0.127901 7.8917e-06
14:71299911 T C 0.102654 -1.1787e-05
14:71302023 T C 0.182849 1.6060e-05
14:71302709 T C 0.313946 -1.2716e-05
14:71303101 C T 0.025577 4.5765e-06
14:71304479 A G 1.231164 -2.2652e-05
14:71305485 A G 0.486640 -9.7684e-06
14:71309483 G A 1.738445 -1.8463e-05
14:71317409 T C 0.098319 -1.1403e-05
14:71319070 C T 0.042698 -2.0707e-05
14:71331933 C T 0.475989 -2.0857e-06
14:71336140 C T 1.734314 8.1276e-06
14:71339052 G A 0.202490 -2.0664e-06
14:71341777 G A 0.105401 -1.1839e-06
14:71342414 T C 0.080317 7.6967e-06
14:71343785 A G 0.433447 1.3390e-05
14:71348436 G A 0.158020 -1.8372e-06
14:71348604 C G 1.326366 -2.2528e-05
14:71349884 G T 0.160672 2.5612e-06
14:71352648 G T 1.704722 5.5609e-05
14:71354580 T G 0.139774 -6.3680e-06
14:71355742 A G 0.050776 3.6499e-06
14:71359585 C T 1.202147 1.2323e-05
14:71361631 T C 0.163752 1.6067e-05
14:71367861 C T 0.116111 -6.3304e-06
14:71370334 C T 0.199906 3.2844e-05
14:71370689 A G 0.024513 -2.9413e-06
14:71372021 G A 0.137931 1.6988e-05
14:71381671 T C 1.122703 1.2932e-05
14:71393788 T C 0.190625 3.3296e-06
14:71395770 T C 1.161961 1.7950e-05
14:71425668 T C 0.021062 -1.3202e-05
14:71432058 G A 0.027355 1.0228e-06
14:71432795 C T 0.045847 9.6362e-07
14:71434114 T C 1.453774 2.4757e-05
14:71444338 A G 0.043909 1.0915e-05
14:71445392 C T 0.023948 -7.4997e-06
14:71446043 G C 0.121074 -4.4588e-06
14:71456903 T C 0.035141 -5.9264e-06
14:71458391 A G 0.045711 4.2391e-06
14:71459523 G A 0.662217 -3.2940e-05
14:71464369 T C 0.030187 -3.0210e-06
14:71469485 C G 0.117192 -8.4640e-06
14:71473079 C A 0.042981 9.2822e-07
14:71478953 G A 0.264438 -3.8530e-05
14:71488989 G A 0.137995 1.7191e-05
14:71491488 G A 0.099377 2.3123e-06
14:71507601 A G 1.473218 -9.9508e-06
14:71521501 G A 0.087760 -7.0521e-06
14:71552352 T G 0.172504 1.4221e-05
14:71580778 A G 1.122717 1.2644e-05
14:71582764 T C 0.081310 1.1858e-07
14:71589209 G A 0.357573 -6.1886e-08
14:71602338 T C 0.038962 7.6944e-06
14:71612874 T C 1.133769 7.5233e-06
14:71613451 A G 0.532089 -2.3176e-05
14:71613789 C T 0.042277 -1.0708e-06
14:71615357 C T 0.089647 4.7410e-06
14:71619939 A G 0.190240 -9.9928e-06
14:71623487 T C 1.163538 -7.2375e-06
14:71636920 T C 0.395029 1.6122e-06
14:71639316 A G 0.101882 -5.0717e-06
14:71644351 C T 0.021171 2.5386e-06
14:71646648 T G 0.048968 7.7820e-06
14:71647737 C T 0.701465 -1.4971e-05
14:71648072 C T 0.371995 -1.1814e-05
14:71649140 C T 0.043606 -3.5994e-06
14:71649582 G A 0.047472 -7.2975e-06
14:71650081 C T 0.044429 1.2732e-05
14:71654400 A G 0.403549 -1.0193e-05
14:71659609 A G 0.881418 -2.2624e-05
14:71660026 C A 0.022765 4.8694e-05
14:71662048 T C 0.236407 6.8376e-06
14:71673066 T C 0.764739 1.4976e-05
14:71681661 C T 0.072559 -1.0741e-06
14:71683656 A G 0.214655 -2.9319e-05
14:71700422 A G 0.353320 2.9421e-06
14:71703318 A G 0.047149 4.8283e-06
14:71710896 T C 0.063308 -8.0548e-06
14:71711625 G A 0.264836 2.7111e-06
14:71717394 A C 0.138703 -1.9508e-05
14:71726351 C T 0.492430 1.4487e-06
14:71731284 G A 0.022007 -1.5401e-05
14:71734574 G A 1.637399 1.6297e-06
14:71737314 G A 0.454957 6.2562e-06
14:71744629 T C 0.070608 -4.2229e-06
14:71746770 C T 0.029738 -1.8315e-05
14:71748014 G A 0.037194 9.4358e-07
14:71769989 C T 0.484363 -2.2061e-06
14:71782713 A G 1.098394 4.9029e-06
14:71789808 G A 0.291242 9.8086e-06
14:71801049 T G 0.026134 1.3587e-05
14:71817297 G A 0.143143 1.1847e-05
14:71831303 T C 0.362095 9.7987e-06
14:71875909 G A 0.269810 -1.5595e-05
14:71887599 T C 0.927570 3.8143e-06
14:71888630 A G 0.617282 -4.5814e-07
14:71900401 A C 0.040692 -8.9538e-06
14:71911727 G A 0.037840 -1.2224e-05
14:71923528 C T 0.066385 9.8116e-06
14:71923639 T C 0.023880 -6.0901e-06
14:71937087 C T 0.021562 -4.9244e-06
14:71956007 C T 0.040947 -1.9505e-05
14:71970067 C A 0.039948 -5.8582e-06
14:71972346 C A 0.111069 1.9443e-05
14:71987065 G A 0.250774 -1.1100e-05
14:71988257 G A 0.096892 -5.9343e-06
14:71988621 G T 0.024047 -1.0467e-05
14:72000528 C T 0.087297 -2.6009e-05
14:72006959 C T 0.089555 -5.4742e-06
14:72039689 A G 1.521727 4.5603e-06
14:72046727 G A 0.025845 -1.6464e-06
14:72051312 A G 0.023931 -1.4263e-05
14:72054708 A G 0.022051 -6.4570e-06
14:72054755 A C 0.029218 8.4675e-06
14:72055468 C A 1.515209 -1.3054e-06
14:72057355 A G 1.493416 -2.3076e-07
14:72058354 T C 0.031316 -3.0845e-05
14:72060781 C T 0.037633 -2.6671e-06
14:72083440 G A 0.286642 1.1426e-06
14:72100575 G A 0.056247 1.3762e-05
14:72113846 T C 0.053554 -3.6990e-06
14:72114383 T C 0.035328 -3.5237e-06
14:72123008 T C 0.214750 -6.2313e-06
14:72135010 G A 0.026366 1.3100e-05
14:72138484 G A 0.110195 -1.5826e-05
14:72140969 T C 0.038581 -1.4524e-05
14:72151881 G A 0.021317 -7.9483e-06
14:72158974 G A 1.033172 8.0864e-06
14:72166584 G A 0.045571 -4.6417e-06
14:72169130 C T 0.079940 2.2953e-05
14:72169601 C G 0.039543 -6.1216e-06
14:72172365 G A 0.031006 -9.9412e-06
14:72177053 G T 0.168108 2.7478e-05
14:72187850 C T 1.106013 -2.4367e-05
14:72192380 T C 0.163168 -1.8132e-05
14:72202671 C G 0.035464 -2.4675e-05
14:72203201 G A 0.039006 -7.9640e-06
14:72213258 T G 0.701805 1.5160e-05
14:72219146 A C 1.451942 -9.6872e-06
14:72220169 T C 1.148640 -1.0257e-05
14:72222178 T G 0.044136 -1.0951e-05
14:72223684 G A 1.233466 -9.4149e-05
14:72225138 T C 1.334597 1.5027e-05
14:72226859 T C 0.035902 -1.0365e-06
14:72229419 T C 0.370485 -2.0033e-05
14:72237496 A G 0.233945 -2.5032e-05
14:72239765 G A 0.086542 2.2062e-06
14:72256583 T C 0.066280 7.2019e-06
14:72267018 C T 0.372039 -1.8538e-05
14:72280257 T C 0.947534 3.8313e-05
14:72280908 G A 0.831559 1.0265e-04
14:72296472 G A 0.786831 5.9088e-06
14:72316402 T G 0.875804 -4.1555e-05
14:72318206 T C 1.133803 3.9224e-05
14:72335218 A G 0.033437 -8.4013e-06
14:72336269 T C 0.705484 -3.7685e-06
14:72346116 A G 1.049039 -2.9323e-05
14:72349536 A C 0.342145 -2.5369e-05
14:72352001 A G 1.743677 -5.2276e-06
14:72352335 A G 0.048726 7.8405e-07
14:72355591 C T 1.372927 -6.6264e-06
14:72355675 G A 1.710294 5.9217e-06
14:72356995 G C 0.172327 2.6126e-06
14:72359312 A G 0.160995 6.3272e-06
14:72371701 T C 0.063210 -2.8589e-06
14:72383470 G C 0.075833 7.5315e-06
14:72387501 A C 0.060731 -1.5990e-05
14:72389021 C T 1.087443 -4.5230e-05
14:72393640 C T 0.136479 -1.9454e-05
14:72408638 A G 0.323000 -7.2968e-06
14:72409791 A G 0.029735 -1.1380e-06
14:72412804 A G 0.314579 5.2691e-06
14:72415017 A G 0.266696 -5.9391e-06
14:72426756 C T 0.136635 5.9523e-06
14:72433144 A G 0.042644 3.4563e-06
14:72435431 C T 0.096752 -4.4276e-05
14:72437492 G A 1.822621 -1.3398e-06
14:72450698 T C 0.411389 5.0717e-06
14:72460574 G A 0.087586 -4.6802e-05
14:72461281 T C 0.980805 1.0101e-05
14:72462557 G A 0.322653 -5.0751e-07
14:72464259 G A 0.109124 1.4264e-05
14:72464391 A G 0.187582 2.1085e-05
14:72478026 G A 0.044905 3.9670e-06
14:72478868 A G 1.663084 -1.0906e-05
14:72483001 G A 0.037823 -4.2458e-06
14:72484156 G A 0.072746 -3.5627e-06
14:72486993 A G 0.040740 -5.6012e-06
14:72487950 A G 0.022643 1.9104e-06
14:72491701 T C 1.630735 -5.4555e-05
14:72493616 A G 0.162291 6.7560e-06
14:72494808 T G 0.187538 2.3652e-05
14:72499325 A C 0.346044 1.0645e-05
14:72501559 T C 0.252974 1.6085e-05
14:72512758 G C 1.331367 -2.7162e-05
14:72514165 T C 0.614137 -3.5522e-07
14:72514952 A G 0.071182 -2.1454e-05
14:72518748 T C 0.338735 -7.2866e-07
14:72537428 T G 0.050124 7.2668e-08
14:72541385 G A 1.419762 -4.9222e-06
14:72548704 G T 0.132556 -3.2399e-06
14:72550268 G T 0.118079 -2.1864e-06
14:72552752 T G 0.146662 1.4262e-05
14:72553710 A G 0.372083 4.3985e-06
14:72555409 T C 0.029007 -7.1044e-06
14:72556063 G A 0.159203 -3.8803e-06
14:72557566 T C 1.808179 -2.0771e-05
14:72558029 A G 0.267219 -3.8770e-06
14:72562574 G A 0.135418 8.9835e-06
14:72563615 T C 0.050865 4.5451e-06
14:72571813 T C 0.066246 -5.8453e-07
14:72581575 G A 1.100002 -2.1607e-06
14:72609558 G A 0.137921 1.6526e-05
14:72610919 C T 0.479341 -1.6983e-05
14:72614116 G C 0.110545 1.6967e-05
14:72619040 A G 1.002176 -5.6635e-06
14:72619311 T C 0.050790 1.5170e-06
14:72629045 G A 0.028589 3.2877e-05
14:72630012 G A 0.129367 -1.1988e-05
14:72634998 A G 0.029330 1.7002e-05
14:72635027 G A 0.070421 1.5625e-05
14:72635313 C T 0.061907 2.3049e-05
14:72637066 A G 0.065178 -1.4377e-05
14:72639496 T C 0.372111 1.1395e-05
14:72641469 G A 0.058521 4.3355e-06
14:72652247 G A 0.046034 1.7388e-05
14:72652925 A C 0.142827 1.5359e-05
14:72653499 T C 0.095742 1.1278e-05
14:72654211 C T 0.137217 -8.0015e-07
14:72654479 G A 0.338293 -7.6080e-06
14:72655675 A G 1.654564 -1.6733e-05
14:72657348 T C 0.544964 1.4677e-05
14:72658688 T G 0.031397 -1.7091e-05
14:72660640 G C 0.042692 -2.3457e-06
14:72662313 T C 1.762934 8.3727e-07
14:72663062 C T 0.035712 2.0694e-05
14:72665228 A C 0.041369 -1.0841e-05
14:72665647 G T 1.166659 2.4229e-05
14:72676654 A G 0.036905 1.3050e-05
14:72676757 A G 0.049270 -5.3211e-06
14:72689015 A C 0.175880 3.0462e-06
14:72689936 G A 0.103477 1.2996e-05
14:72690236 T C 0.119130 1.7391e-05
14:72691427 G A 0.977724 1.8923e-05
14:72691769 C A 0.050916 -3.0871e-06
14:72698398 T G 0.155630 1.3627e-05
14:72702425 C T 0.800254 -3.7444e-05
14:72707030 T C 0.131509 1.8313e-05
14:72710653 T C 0.021269 -9.6223e-06
14:72714281 T C 0.025794 5.2234e-06
14:72714318 T C 0.031163 4.6739e-06
14:72722178 T C 0.072654 -3.1154e-05
14:72732394 A G 1.072328 7.1008e-06
14:72736038 A G 1.749270 1.5846e-05
14:72741686 G A 1.254327 -1.1425e-07
14:72746459 A G 0.051552 -5.4854e-06
14:72768088 T C 0.327196 -1.7669e-05
14:72769920 G A 0.033764 2.3331e-06
14:72780521 A G 0.919669 -2.0698e-05
14:72797255 C G 0.046248 -1.1853e-05
14:72802542 T C 0.026695 -2.2809e-06
14:72802666 A G 0.925884 -3.4850e-06
14:72811484 C A 0.830342 -8.8393e-06
14:72825925 A C 0.578592 -9.6851e-06
14:72827427 G A 0.038333 1.4189e-05
14:72828528 T C 0.055788 4.9346e-06
14:72830093 T C 0.020484 -2.0718e-06
14:72830803 G A 0.105411 1.9382e-05
14:72834181 A G 0.165673 -1.4594e-05
14:72839163 T C 0.130662 2.1211e-05
14:72849696 A G 0.186130 5.7477e-06
14:72851352 C T 0.820571 9.1176e-06
14:72855162 A G 0.166268 -2.0369e-05
14:72855939 T C 0.821146 6.5101e-07
14:72870844 T C 0.150816 -6.3959e-06
14:72874858 C T 0.086474 -4.6093e-06
14:72875361 G T 0.821571 -1.4228e-05
14:72875447 G A 0.071736 -5.0578e-06
14:72883361 T C 0.023387 -5.3593e-06
14:72883874 A G 0.474408 -4.4173e-07
14:72884569 A G 0.116995 1.4818e-06
14:72885471 C G 0.291474 -1.5959e-05
14:72886267 G A 0.032064 3.7901e-06
14:72887527 A T 0.501732 -2.4736e-06
14:72888427 G A 0.212244 6.9381e-07
14:72892861 C G 0.176536 -2.2703e-06
14:72895442 A G 1.335025 -1.7807e-05
14:72896343 T C 0.050868 -6.1078e-06
14:72900604 C T 0.033665 -2.6714e-07
14:72902533 G C 0.040047 1.7934e-05
14:72904324 G A 0.767272 5.3090e-06
14:72907076 C T 1.408223 -1.3437e-05
14:72912920 A G 0.034199 -3.3348e-06
14:72916133 G A 0.108373 -1.2902e-05
14:72926874 C G 0.093216 7.6805e-07
14:72927483 A G 0.042311 -8.1745e-07
14:72931923 C T 1.340315 -3.2015e-05
14:72932563 A G 0.205132 7.0352e-07
14:72934433 A G 0.031734 1.6677e-05
14:72942613 T C 0.377754 -6.5899e-06
14:72945012 C T 0.215899 5.9856e-06
14:72945734 T C 0.103749 -4.5949e-07
14:72949912 A G 0.112317 -1.5658e-05
14:72954671 T G 0.264384 -1.7234e-05
14:72955384 C T 1.149993 -1.4486e-05
14:72958469 A G 0.465963 -1.2786e-05
14:72960083 G A 0.103032 -2.1105e-05
14:72972819 C T 1.308731 3.4016e-07
14:72974839 G A 0.889982 2.8303e-06
14:72976615 C T 0.238300 -8.0416e-06
14:72988567 T C 0.313555 1.3697e-05
14:72992687 T C 0.024265 1.2626e-05
14:72995814 C A 1.369459 9.5982e-08
14:72998387 G A 0.041828 2.8523e-06
14:73005547 G A 0.126868 -5.1729e-06
14:73006579 G A 1.758184 -8.5704e-06
14:73007547 T G 0.239208 -7.3261e-06
14:73010430 A G 0.048471 3.0077e-05
14:73015668 G A 0.664913 -1.0992e-05
14:73015938 G T 0.069346 1.9535e-06
14:73019236 G A 0.398313 1.1279e-06
14:73024299 A G 0.228546 -2.9722e-05
14:73026532 T C 0.056338 8.7724e-07
14:73028045 G A 0.029330 -6.1626e-06
14:73029178 A G 0.163960 2.0390e-05
14:73033653 G A 0.587064 -1.1802e-05
14:73033751 C T 1.957060 9.9595e-06
14:73035313 C T 0.068625 1.3583e-05
14:73035343 A G 0.073967 -1.0157e-05
14:73037338 C T 0.090163 -9.3612e-06
14:73037480 A G 0.041400 1.3138e-05
14:73037708 G A 0.396287 1.5310e-05
14:73042679 T C 0.236621 1.4409e-05
14:73047484 T C 0.890376 6.3691e-06
14:73049405 A G 1.677738 -4.2799e-05
14:73052121 G C 1.959807 -1.3646e-05
14:73053418 A G 0.067276 -7.2438e-06
14:73055532 G T 0.025397 -2.8954e-07
14:73061726 G C 0.073654 2.7579e-05
14:73062780 T C 0.065515 6.8193e-06
14:73064266 G T 0.943957 -2.6928e-05
14:73065478 A G 0.118820 -2.2225e-06
14:73073474 C T 0.026852 -1.2775e-05
14:73080832 G T 0.636209 -3.4011e-05
14:73081068 G A 1.113258 3.1877e-07
14:73087497 T C 0.025050 -1.5378e-06
14:73093750 C T 0.225024 -3.1202e-05
14:73100786 T C 1.053105 -5.1684e-06
14:73103325 T C 0.135010 1.3694e-05
14:73108202 A G 0.050015 1.6725e-05
14:73110358 T C 0.063855 -9.8925e-06
14:73112474 G A 0.447403 3.2491e-05
14:73112513 A C 0.388409 2.5167e-05
14:73118714 C T 0.050103 1.8983e-06
14:73122379 G A 0.060721 4.7485e-06
14:73127037 C T 0.031217 -7.8602e-06
14:73137294 A G 0.077329 3.3094e-06
14:73138189 A C 0.822220 -7.7138e-05
14:73138918 C T 1.951733 -1.2702e-05
14:73146292 A G 0.091037 1.5307e-05
14:73147388 T C 0.068224 -1.3833e-05
14:73151170 G A 0.039713 1.2401e-05
14:73156213 T C 0.028922 5.6482e-06
14:73164422 G A 1.180371 6.2561e-05
14:73171694 C T 0.059762 3.9361e-05
14:73174344 T G 1.020678 4.9795e-05
14:73174727 C T 0.089779 -6.5620e-07
14:73176105 C T 0.756019 -3.8315e-05
14:73180300 T C 0.032237 8.9922e-06
14:73181605 C T 0.125511 1.1612e-06
14:73182312 T G 0.504615 8.6321e-06
14:73183097 T C 1.694237 2.6661e-05
14:73183790 T C 0.168131 2.2487e-05
14:73184339 T C 0.075738 1.2110e-05
14:73184880 T C 0.714908 -3.2110e-05
14:73189153 C T 1.466010 2.5145e-06
14:73189372 C T 1.967341 -1.0909e-05
14:73196011 T G 0.088344 -2.7358e-05
14:73199325 T C 0.469250 7.1812e-06
14:73203653 G A 0.078886 -8.6272e-06
14:73203803 C A 0.045989 -1.9791e-05
14:73206034 C T 0.033121 4.1289e-06
14:73206117 A G 0.044493 1.7016e-05
14:73206329 A G 0.075894 -2.0428e-05
14:73206979 T C 0.031125 6.9027e-06
14:73209388 T C 0.560515 -3.4944e-05
14:73211499 C T 0.030751 4.0186e-07
14:73212317 A G 1.444034 -1.1610e-05
14:73220020 G A 0.573496 -2.9126e-05
14:73221353 A G 0.064335 -6.2775e-06
14:73223110 C T 0.080661 -3.2293e-05
14:73233865 A G 0.742106 2.0454e-05
14:73237219 T G 1.903448 -5.9306e-06
14:73241476 A G 0.468581 1.8367e-05
14:73246778 A G 0.571225 2.0017e-05
14:73248444 A G 0.043494 -2.5336e-05
14:73263634 A G 0.315867 1.0176e-06
14:73265874 G A 0.032587 -2.3635e-05
14:73268718 A G 0.034042 -2.5793e-05
14:73269910 C T 0.044228 -2.8284e-05
14:73272647 C T 1.920971 -2.3766e-05
14:73274745 A C 0.582883 -1.4043e-05
14:73274944 T G 1.893093 -2.5330e-05
14:73275115 C G 0.090989 7.9316e-06
14:73276844 G T 0.197880 1.4012e-05
14:73279420 C T 0.467615 4.4892e-06
14:73285851 C T 0.189781 8.7508e-06
14:73288252 C T 0.043875 -2.8413e-05
14:73290356 A C 0.118229 6.2156e-06
14:73304565 T C 1.040607 2.7343e-06
14:73310905 C T 1.229434 8.6054e-06
14:73313472 A G 0.443051 3.6378e-06
14:73315354 A G 0.032580 -4.3057e-05
14:73318469 T C 1.938443 -1.6528e-05
14:73326538 A G 0.657172 -2.8985e-05
14:73328996 T C 0.049913 4.3041e-06
14:73330603 A G 0.070424 1.2718e-05
14:73331827 A G 0.053272 7.0259e-06
14:73332894 T C 0.209572 1.9273e-05
14:73334122 A G 0.163045 7.7364e-06
14:73334989 T G 0.342349 -3.4159e-06
14:73337489 C A 0.087161 -8.3101e-06
14:73352550 C T 0.225843 7.9790e-07
14:73355182 G A 0.996134 -4.0605e-05
14:73358490 C T 0.089140 -3.1156e-05
14:73360071 T G 0.085230 1.8423e-05
14:73363461 C T 1.948778 9.3264e-06
14:73367101 T C 0.043790 8.2338e-06
14:73368093 T C 0.070567 2.1124e-05
14:73369898 A G 0.042940 6.2782e-06
14:73372021 T C 0.363091 4.2174e-05
14:73372969 G T 0.338840 -1.3455e-05
14:73384181 T C 0.055883 -4.7507e-06
14:73391593 T C 0.125253 -8.0465e-06
14:73403587 C T 1.950397 1.0715e-05
14:73404680 C A 0.384285 2.1345e-05
14:73405077 A G 0.024309 -1.9271e-06
14:73412635 C A 0.158602 1.2706e-05
14:73415853 T C 0.096154 -1.0496e-05
14:73421159 G A 0.024169 -3.6521e-06
14:73421186 T C 0.060921 5.0500e-06
14:73422259 G C 0.203853 9.4338e-06
14:73423593 A G 0.090881 3.0714e-05
14:73424409 A G 0.212904 -1.2021e-05
14:73425315 T C 0.382092 2.4497e-05
14:73439258 C T 0.173588 1.0753e-05
14:73439289 T C 0.038469 1.7900e-06
14:73440864 T C 0.965162 -1.0001e-05
14:73462221 T G 1.601466 -3.3592e-05
14:73463479 A G 0.837397 -8.1391e-06
14:73465003 G A 0.719239 1.0329e-05
14:73474773 A G 0.058069 2.6063e-05
14:73475161 C T 0.190703 -2.4957e-05
14:73475476 T C 0.106544 -1.1807e-05
14:73490859 T C 0.060833 7.5359e-06
14:73521432 C T 0.032268 -5.0982e-06
14:73524541 A C 0.239409 1.4302e-05
14:73525121 G C 0.132811 6.1161e-06
14:73525676 T C 0.071199 4.2641e-05
14:73553945 C A 0.055971 -9.6542e-06
14:73572825 A G 0.358022 -6.6317e-06
14:73582301 T C 0.178389 1.4005e-05
14:73595908 C G 0.368857 3.3774e-05
14:73600257 T G 0.183050 -6.4706e-07
14:73610264 C G 0.061503 2.7637e-06
14:73631092 G A 0.189856 -2.7122e-05
14:73632891 A G 0.095654 3.8866e-06
14:73639138 G A 0.183189 1.4704e-05
14:73648201 C A 0.026974 -5.4526e-06
14:73654477 T C 0.036810 -1.8373e-05
14:73657180 A C 0.104422 1.0056e-06
14:73673178 G A 0.038690 3.1196e-06
14:73686361 C T 0.110868 1.0529e-05
14:73693550 C T 0.024730 -1.0402e-05
14:73695930 T C 0.087960 7.7282e-06
14:73698283 A G 0.073834 4.4742e-05
14:73711394 G A 0.221573 3.8935e-05
14:73711513 A G 0.221519 4.0995e-05
14:73717720 A G 0.277337 2.2805e-05
14:73719323 A G 0.173238 -1.7558e-05
14:73726385 C T 0.337218 1.2163e-05
14:73729498 A G 0.045575 -2.4383e-06
14:73733188 G C 0.141739 -9.4061e-06
14:73735366 T C 0.359382 -1.2274e-05
14:73737581 A G 0.031098 -1.2223e-05
14:73738042 A G 0.243172 3.7170e-05
14:73743458 T C 0.083408 -2.5981e-07
14:73756299 G A 0.310125 2.3430e-05
14:73767214 A G 0.854406 1.8284e-05
14:73785421 C A 0.041760 -1.9839e-05
14:73791275 A G 0.020249 -9.1437e-06
14:73798723 T C 1.434525 -4.9036e-06
14:73798856 A T 0.080385 1.8681e-07
14:73811549 C A 0.485138 5.9145e-06
14:73834561 A G 0.046224 -6.3280e-06
14:73835358 C T 0.039836 5.3442e-06
14:73848386 T C 0.072199 5.3633e-05
14:73864826 A C 0.099537 -3.5445e-06
14:73869393 G A 0.362108 6.6414e-05
14:73876926 C G 0.303006 1.1582e-04
14:73899307 T C 0.169226 -6.4078e-06
14:73904268 C T 0.528179 -8.0780e-05
14:73931306 A G 0.053870 5.0689e-05
14:73931608 A G 0.072321 3.5810e-05
14:73933399 C T 0.048454 -3.8179e-06
14:73934880 A C 1.409029 -9.2031e-06
14:73943477 T G 0.112235 2.2903e-05
14:73958375 C T 1.397817 -6.3160e-06
14:73958812 C T 0.845913 -2.1603e-05
14:73961982 T C 0.075853 -9.1524e-06
14:73963383 C T 1.378407 5.3556e-06
14:73969119 G A 0.225755 2.7923e-05
14:73969610 A G 0.239613 5.0590e-05
14:73972535 C T 0.925048 8.3088e-05
14:73981293 A G 0.300915 4.6123e-06
14:73981942 G A 0.030075 -2.8560e-06
14:73986914 C T 1.498292 -2.2943e-05
14:73989389 A G 0.162824 8.7737e-08
14:73989816 T C 0.097599 2.6025e-06
14:73990117 C T 1.382861 -2.7553e-05
14:73993146 A G 0.099941 7.7980e-06
14:73995279 G C 0.126589 3.7176e-05
14:73995376 C T 0.101390 2.2138e-07
14:73997881 A C 0.026226 1.0218e-05
14:74025389 C T 0.026419 -1.6302e-05
14:74026825 G T 0.056376 2.6462e-07
14:74035671 G A 0.474812 -5.3631e-05
14:74036500 T C 0.038809 2.8569e-07
14:74038214 A G 1.463576 -5.1283e-06
14:74039085 T A 0.431145 2.3146e-06
14:74039147 G A 0.312185 9.9361e-06
14:74040136 A G 0.064542 1.8775e-05
14:74043168 A G 0.150469 9.3424e-06
14:74043940 A G 0.093818 7.6804e-06
14:74044127 T C 0.093499 1.0665e-05
14:74044251 C T 0.096844 1.4370e-05
14:74055115 A G 1.462094 -3.2311e-06
14:74060487 C G 0.046112 -3.4561e-06
14:74062370 A G 0.108346 3.1244e-05
14:74062815 C T 0.064335 1.8970e-05
14:74066689 C G 0.280516 -1.0878e-05
14:74076116 C T 0.152506 8.9032e-06
14:74083901 A G 0.105024 3.4661e-05
14:74084043 A G 0.042290 1.2554e-05
14:74086415 A G 0.178229 1.1097e-05
14:74087235 C A 0.941809 -2.3484e-06
14:74089928 T C 0.287751 -1.3250e-05
14:74093880 C T 0.024023 9.7693e-06
14:74097390 C A 0.109699 2.3477e-05
14:74097488 C G 0.106717 8.4381e-06
14:74098682 A G 0.058205 1.9553e-05
14:74102424 T C 0.024333 8.2599e-06
14:74111663 T C 0.074677 -3.6969e-05
14:74112104 T C 0.115237 -2.2336e-05
14:74143018 C T 0.074548 8.0922e-06
14:74143464 G A 0.073171 3.1956e-05
14:74151962 T C 0.032315 9.8922e-06
14:74156316 T C 0.686213 2.0855e-05
14:74162850 C T 0.687563 2.1541e-05
14:74166590 C A 0.177284 -2.0017e-05
14:74178729 T G 0.251209 -3.3072e-05
14:74184192 G A 1.537240 1.9407e-05
14:74187423 G A 0.617071 1.2580e-05
14:74196981 C T 1.531977 1.7414e-05
14:74206658 A G 0.392000 7.1946e-06
14:74213956 A G 0.063352 1.4146e-06
14:74215729 G A 0.075561 -2.4495e-05
14:74218332 T C 0.135945 -1.2123e-05
14:74219087 A G 0.135809 3.0624e-05
14:74219367 G A 0.783176 3.3669e-05
14:74231727 A T 0.603863 4.4378e-06
14:74234555 G A 0.559295 2.6979e-06
14:74237247 A G 0.047937 1.0700e-05
14:74249810 C T 0.305783 2.5731e-05
14:74258299 A G 0.165038 -1.9068e-06
14:74269158 A C 0.312297 -1.5995e-05
14:74269555 A C 0.023717 -7.2808e-07
14:74273505 T C 0.758640 2.6496e-05
14:74277307 C T 0.511646 1.7080e-05
14:74279318 A G 0.077764 2.0144e-05
14:74283202 C T 0.535190 8.0155e-06
14:74285535 T C 0.088895 -5.8440e-06
14:74292029 A G 1.607684 1.5592e-05
14:74297983 A G 1.163542 5.2433e-05
14:74299832 G A 0.300286 -2.3664e-05
14:74304323 A G 0.023268 2.2173e-06
14:74310714 T C 0.399523 1.5138e-05
14:74318547 G C 0.088878 -2.7383e-06
14:74318714 G A 1.823145 7.1584e-05
14:74318857 A G 0.055815 -1.9844e-05
14:74338884 A G 1.050470 6.0572e-05
14:74346295 G A 0.103093 1.2141e-06
14:74388908 C T 0.859227 6.3184e-05
14:74400492 G A 0.192039 -6.9184e-07
14:74401030 A G 0.075799 -2.3341e-05
14:74404756 C T 0.961796 6.3959e-05
14:74410422 A G 0.058423 1.2924e-05
14:74410640 T C 0.031890 -2.8037e-06
14:74420030 C T 0.104375 7.5652e-06
14:74428000 T A 0.089313 -3.2412e-06
14:74428445 A G 0.962408 6.6014e-05
14:74431000 G T 0.128071 2.8376e-05
14:74433129 A C 0.400295 1.5844e-05
14:74440441 C T 0.076860 -1.9970e-05
14:74444729 G A 0.138556 6.4104e-06
14:74452429 A G 0.097837 -8.3705e-06
14:74462454 C A 0.056743 7.2620e-06
14:74477336 G A 0.691252 -1.2131e-05
14:74485364 A G 0.023639 -6.8364e-06
14:74489735 A G 0.274417 6.4814e-06
14:74501034 C A 0.367541 1.3098e-06
14:74518766 G A 0.023411 -1.5362e-05
14:74523869 G A 0.363754 2.8339e-06
14:74537885 G T 0.643886 4.9634e-06
14:74541318 C T 0.277218 2.7706e-06
14:74541484 C A 0.296373 -1.4250e-05
14:74541898 G A 0.095814 1.3372e-05
14:74561761 T C 0.072035 1.6757e-06
14:74573970 G A 0.046469 1.4313e-05
14:74574765 A C 0.085121 -2.4267e-05
14:74588233 A G 0.041359 9.0071e-06
14:74594243 G A 0.036144 -1.3019e-05
14:74595745 T G 0.045908 -2.3328e-07
14:74596115 A G 0.237199 9.2007e-06
14:74617507 T G 0.047887 -2.9157e-06
14:74619867 T G 0.056957 -1.4894e-05
14:74628533 T C 0.042481 5.2971e-06
14:74629483 T C 1.638694 -1.8357e-06
14:74632147 T G 0.291045 -1.6366e-05
14:74639318 C T 0.061085 2.6941e-05
14:74646599 C T 1.633064 -2.7193e-06
14:74658029 T C 0.296393 -1.3328e-05
14:74659790 C A 0.866686 4.2374e-05
14:74669893 A G 1.377554 -5.1702e-06
14:74670757 T G 0.124954 1.7424e-05
14:74673763 G A 0.398354 4.0933e-06
14:74674896 G A 0.645436 -2.6786e-06
14:74684776 C T 0.253542 -3.2199e-05
14:74687417 T C 0.700326 -1.1207e-05
14:74689644 C T 1.368401 -5.3773e-06
14:74694849 T C 0.882261 -3.1127e-06
14:74701607 G T 1.645854 2.7238e-05
14:74707097 A C 0.734491 1.5213e-05
14:74710730 T C 1.693346 1.7492e-05
14:74713534 A G 0.601007 4.5701e-06
14:74717257 C T 0.045153 -1.6101e-05
14:74726981 T C 0.970037 -9.7927e-06
14:74728696 T C 0.185712 1.7907e-05
14:74728924 A G 0.037748 -1.4175e-06
14:74732209 T C 0.181544 -5.8182e-06
14:74732757 A G 0.095756 1.2125e-05
14:74741939 T C 0.035831 -3.9518e-06
14:74752030 A G 0.042760 -1.2802e-06
14:74759059 C G 0.060265 2.0488e-05
14:74763371 C T 1.947633 1.1550e-05
14:74766352 G A 0.715020 4.1719e-06
14:74777841 G A 0.076744 -1.3641e-05
14:74780039 C T 0.940894 4.0483e-06
14:74791916 A G 0.040305 -4.4391e-06
14:74801578 C A 0.083129 -6.2164e-06
14:74802350 C T 0.037320 -7.0431e-06
14:74803346 A G 0.241370 -5.5993e-06
14:74803622 T C 0.041505 -9.8559e-06
14:74805171 T C 0.653660 -5.1808e-06
14:74809096 C T 0.080732 -3.6438e-06
14:74810242 A G 0.524919 4.9263e-06
14:74813069 G A 1.528700 -9.2322e-06
14:74815239 T C 1.052061 2.7950e-06
14:74815670 T C 0.365185 -2.6054e-06
14:74817019 T C 0.090388 -9.3076e-06
14:74817491 A G 0.020763 -9.6781e-06
14:74824365 G A 0.090313 -8.6444e-06
14:74827305 A G 0.037391 -1.5113e-05
14:74835298 C T 0.111480 9.5226e-06
14:74841468 G A 0.171844 -5.1624e-06
14:74847969 C T 0.085434 8.0459e-06
14:74864230 A G 0.623099 3.6208e-06
14:74866975 G C 0.533701 2.1575e-06
14:74868828 C T 0.490176 6.6121e-06
14:74869017 G A 1.754121 -1.2876e-05
14:74872599 G A 0.032081 6.3668e-06
14:74873182 C T 1.286030 -2.3089e-06
14:74874540 G A 0.959624 -7.5832e-06
14:74881537 T C 0.073834 1.6349e-05
14:74881833 A G 0.032761 -6.5429e-06
14:74894931 C A 0.048016 -6.2233e-06
14:74895354 T G 0.888064 -2.6007e-05
14:74910257 T G 0.944885 -3.0796e-05
14:74935590 T C 0.301517 2.4298e-05
14:74940673 T G 0.040013 1.0612e-05
14:74943426 A C 0.331136 2.6065e-05
14:74956919 A G 0.156232 -5.4638e-06
14:74965714 C G 0.101597 1.1159e-05
14:74969167 T C 0.856177 -3.3941e-05
14:74973740 G A 0.599532 8.5827e-06
14:74976082 A G 0.036385 -9.1960e-06
14:74976852 A G 0.029351 -4.8977e-06
14:74977382 T C 1.202272 1.4684e-05
14:74981882 T C 1.311356 1.7096e-05
14:74988687 A G 0.078101 2.8042e-05
14:74990746 G A 1.288614 2.3255e-05
14:74993063 G A 1.917473 -2.1591e-05
14:74996003 T C 0.105513 1.3565e-06
14:74998393 A G 0.039941 -8.4066e-06
14:75004136 A C 1.548283 -2.6398e-05
14:75008888 A G 1.261110 -2.7921e-05
14:75012880 T C 0.080661 2.4891e-05
14:75017379 C T 1.955680 1.1543e-05
14:75018431 G A 1.188976 -3.0138e-06
14:75022271 T G 0.098795 1.0085e-05
14:75036798 C T 0.079080 -6.7488e-06
14:75039169 C T 0.999283 5.0065e-07
14:75041449 A G 0.097640 1.1415e-05
14:75057014 G A 0.057637 2.2268e-06
14:75061328 G A 0.141480 1.1089e-05
14:75068921 A C 0.075292 -2.2648e-05
14:75073048 T C 0.154886 -1.2232e-05
14:75083881 T C 0.975249 -2.2664e-06
14:75086532 T G 0.081507 -7.4004e-06
14:75087109 T C 0.046952 1.2249e-05
14:75087594 T C 0.103885 1.1066e-05
14:75092779 A G 0.025590 7.4867e-09
14:75104905 A G 0.764205 -3.0560e-06
14:75108422 T G 1.124532 -1.2835e-05
14:75114321 C G 0.449800 -3.6224e-06
14:75116034 T C 0.025135 1.6755e-06
14:75119758 G A 0.038874 -4.0940e-06
14:75123374 A C 1.039023 1.0795e-05
14:75130944 T C 0.997477 4.5440e-06
14:75149186 T C 0.073341 6.8688e-06
14:75151047 A G 1.489503 7.5336e-06
14:75159007 A G 0.439709 -2.3116e-06
14:75176025 T C 0.050681 -1.0234e-05
14:75182335 T C 0.022439 -1.0365e-06
14:75192853 A G 0.029956 1.3850e-05
14:75204167 C G 0.088491 1.4866e-05
14:75206231 A G 0.036589 -1.0554e-05
14:75227098 C T 1.337779 1.1226e-05
14:75230837 G A 0.176896 2.2799e-05
14:75230953 T C 0.147161 2.9839e-05
14:75232306 A G 0.886993 1.4654e-05
14:75237484 A C 0.285945 1.0106e-05
14:75253847 G A 1.378689 1.3808e-05
14:75273415 A G 0.054883 5.8710e-06
14:75273952 T C 0.143034 -2.5819e-05
14:75278302 A G 1.378570 1.5381e-05
14:75287262 G C 0.151360 -1.7406e-05
14:75299883 A G 0.182584 -9.9545e-06
14:75310316 T C 0.203265 -6.0670e-05
14:75322794 A G 1.070543 -1.6885e-05
14:75332229 T C 0.056689 1.5930e-05
14:75333689 A G 0.023156 3.9770e-06
14:75339149 C T 0.058164 2.2543e-05
14:75350366 G T 0.074752 -7.4151e-06
14:75350981 C T 0.191148 3.4458e-05
14:75360066 T C 0.041182 -1.6155e-05
14:75363369 A G 0.628750 -9.2638e-06
14:75367740 A G 1.074786 -2.2111e-05
14:75371911 A G 0.052296 -8.7030e-06
14:75376013 C A 0.184434 -7.9989e-07
14:75379884 C G 0.042501 2.0616e-05
14:75382333 T C 0.040992 1.6878e-05
14:75386576 A G 0.730020 1.3780e-05
14:75388183 T C 0.744541 1.0796e-05
14:75401874 T C 0.068262 -1.9039e-05
14:75402378 A G 0.823451 -1.3831e-05
14:75405756 T C 0.077353 -2.2174e-05
14:75409682 C T 1.614467 1.8839e-05
14:75414825 A C 0.045381 3.3707e-06
14:75418149 A G 0.022554 -6.4685e-06
14:75419444 G A 0.035685 -2.6398e-06
14:75426250 A G 0.848983 -7.0945e-07
14:75443207 A G 0.058419 -1.7013e-05
14:75455810 C A 0.931222 1.3099e-05
14:75459633 T C 0.952243 1.6573e-05
14:75476753 G A 0.058338 6.6038e-06
14:75490702 G A 0.044068 5.5485e-06
14:75495059 G A 0.177131 -2.6489e-05
14:75513463 G A 0.032869 -1.0343e-05
14:75513828 A G 0.937474 1.4639e-05
14:75514489 G C 0.023323 6.0790e-06
14:75515101 T C 0.032247 -1.1417e-05
14:75535146 G A 0.046724 -5.8352e-06
14:75537381 T C 0.831212 5.2029e-06
14:75539677 T C 0.031513 1.7833e-06
14:75545075 C T 0.050892 -1.1297e-06
14:75558152 T C 0.029820 -4.9273e-06
14:75558163 A G 0.031887 -8.1799e-06
14:75560656 C T 0.041043 4.8826e-06
14:75572265 A G 0.767653 1.8333e-05
14:75611320 A G 0.117692 -2.6575e-05
14:75611455 T C 0.069071 -1.7541e-06
14:75613091 G C 0.224558 1.1161e-06
14:75622414 C T 0.254776 -1.0749e-05
14:75626042 C A 0.950873 -8.7400e-06
14:75635711 T C 0.196292 3.1296e-05
14:75643460 G C 0.082493 -1.2673e-05
14:75650314 A C 0.033478 -2.0292e-06
14:75652513 T G 0.062179 -6.6158e-06
14:75653334 A G 0.054197 4.0294e-05
14:75662480 G A 0.020834 -5.8067e-06
14:75671451 A G 0.100696 -2.3871e-05
14:75671659 A G 1.048991 9.8897e-06
14:75677699 G T 0.393349 -3.3643e-05
14:75683411 G A 0.221179 -1.0705e-05
14:75686924 A G 0.043661 -2.6757e-06
14:75687356 C T 0.127385 7.8905e-06
14:75690868 C T 0.407112 -1.7156e-05
14:75694241 C T 0.068653 2.5737e-05
14:75695622 T C 0.036222 -3.4587e-07
14:75697062 G A 0.543040 1.1705e-05
14:75697380 C T 0.068551 -4.5985e-06
14:75699566 G C 0.407656 -2.2262e-07
14:75700513 T C 0.048461 -5.3276e-06
14:75701221 T C 0.397239 9.0215e-06
14:75701390 T C 0.820081 -2.0018e-05
14:75707185 T G 0.062268 8.6716e-06
14:75711030 T C 0.099380 1.3501e-05
14:75712785 C G 0.918914 -4.7431e-05
14:75712820 C A 0.025794 -5.0473e-07
14:75722361 A G 0.066844 -3.8394e-05
14:75724345 T C 0.344909 2.3209e-05
14:75725418 C T 0.741379 -3.6037e-05
14:75735859 A G 1.423679 4.9496e-06
14:75737534 A G 1.053037 -1.4014e-05
14:75741017 A G 0.038268 3.8414e-08
14:75749875 A G 0.030898 4.4672e-06
14:75750069 C A 0.057318 -1.0559e-05
14:75750319 T C 1.912104 1.7936e-05
14:75750466 T C 0.068408 2.9028e-05
14:75753133 T C 0.129679 1.5280e-05
14:75754010 T C 0.218911 8.1171e-06
14:75756803 T C 0.070665 -1.0080e-05
14:75759060 T C 1.086304 -1.4901e-05
14:75762198 T C 1.208538 -1.3435e-05
14:75774972 C T 0.566903 -8.2559e-06
14:75776033 A C 0.886749 -2.4085e-05
14:75783258 C T 0.195245 1.8607e-05
14:75784268 T G 1.299613 -1.3362e-05
14:75784428 C A 0.725362 2.9576e-05
14:75784492 G A 1.970789 -1.0237e-05
14:75784722 G A 0.590114 -9.1902e-06
14:75785174 C T 0.078951 6.6907e-06
14:75785551 A T 0.082017 -3.2942e-06
14:75786982 A C 1.923120 -7.5492e-06
14:75790221 A G 1.712355 -1.9028e-05
14:75795093 G A 0.542272 4.9059e-05
14:75795775 A C 0.151629 3.0269e-05
14:75795831 C T 0.090911 4.9673e-06
14:75795977 T C 0.074565 1.8334e-05
14:75805098 A G 0.901460 3.0761e-06
14:75809504 T C 0.024006 4.9621e-06
14:75809813 G A 0.025621 4.0746e-06
14:75810616 A G 0.484475 -3.0189e-05
14:75812206 A G 0.021334 1.6737e-07
14:75815549 A G 0.214695 2.0628e-05
14:75819227 T C 0.320875 2.0941e-05
14:75823184 C T 0.029215 2.9276e-06
14:75830184 C T 0.332914 2.3387e-05
14:75830638 T C 0.109314 3.6720e-08
14:75832872 C T 0.618897 1.9262e-05
14:75837103 A C 0.281495 -9.7594e-08
14:75843906 A G 0.435837 -2.7038e-05
14:75846077 T C 0.246854 -1.0754e-05
14:75846884 C T 0.730598 -2.1512e-06
14:75852771 C T 0.027634 4.8499e-06
14:75859513 T C 0.154910 3.1783e-06
14:75864873 G A 0.307361 2.1896e-05
14:75865683 T C 0.815145 2.0863e-06
14:75867541 C G 0.244464 -7.9631e-07
14:75868181 A C 0.095674 -8.0999e-06
14:75871697 A G 1.021232 1.7514e-05
14:75871945 T G 0.039778 -5.7742e-07
14:75872528 T C 0.154855 -1.2208e-05
14:75879718 T G 1.382344 2.8319e-06
14:75880110 T A 0.232544 7.5714e-06
14:75881081 T C 0.025686 2.7551e-06
14:75881170 A G 0.075680 -9.8450e-06
14:75881211 C T 0.744544 1.4438e-05
14:75883005 C A 0.061656 -3.9100e-06
14:75884983 T C 1.100383 -4.3152e-06
14:75886970 C A 0.228754 -5.7506e-05
14:75889528 T C 0.036385 -2.4035e-05
14:75889674 T C 0.023115 -1.8976e-06
14:75896986 C A 0.031618 -2.8474e-05
14:75903053 T C 0.039887 -1.9809e-05
14:75904660 G A 1.063074 2.2201e-05
14:75905030 T C 0.022854 -1.4102e-05
14:75906382 C T 0.020314 -2.1212e-05
14:75907885 A G 1.055652 2.2270e-05
14:75908480 T C 0.064461 1.6560e-06
14:75909419 T C 0.055540 4.9340e-06
14:75909614 T C 0.909048 1.7895e-05
14:75910014 G A 0.353197 -8.7556e-06
14:75914096 G C 0.557105 6.8751e-06
14:75915794 T C 1.340438 3.1708e-05
14:75918215 A G 0.672155 1.7893e-05
14:75920709 T C 0.055108 -7.8869e-06
14:75921088 A G 0.122023 4.7535e-06
14:75921168 A G 0.027511 3.8773e-06
14:75923157 T C 0.025101 -2.8432e-05
14:75928328 G A 0.113527 -2.6911e-05
14:75928973 C G 0.881564 2.3789e-05
14:75935176 G A 0.142385 4.4185e-07
14:75937022 A G 0.708414 2.3290e-05
14:75940647 G C 0.298552 -1.5629e-05
14:75941078 A G 0.032818 1.4835e-05
14:75942923 A G 0.299888 -3.4946e-06
14:75948335 A G 0.128741 -2.6762e-06
14:75948416 G A 0.302945 1.5625e-05
14:75949628 A G 0.477818 -1.8009e-05
14:75950191 G A 0.035028 -8.2302e-06
14:75953985 G A 0.090303 -2.2952e-05
14:75954031 C T 0.173275 -1.3121e-05
14:75956424 A T 0.043205 -1.1307e-05
14:75958563 G A 0.086491 -5.6747e-06
14:75960449 G A 0.419878 -1.0770e-05
14:75960724 A G 0.258176 -5.0350e-06
14:75963403 A C 0.022609 -2.1280e-05
14:75966294 A C 0.045071 1.3462e-05
14:75968357 A G 0.099020 -1.8404e-05
14:75973404 G C 1.457562 1.8503e-06
14:75976200 A G 1.065453 2.9016e-06
14:75978690 A G 0.407972 -1.7075e-05
14:75998281 G A 0.082357 -3.7154e-06
14:75998984 C T 1.511330 4.8875e-06
14:76000191 G A 0.027018 -5.6997e-06
14:76005557 C T 0.525432 -7.7249e-06
14:76006377 G A 0.264680 -9.7970e-06
14:76016189 T C 0.042678 7.2458e-06
14:76016998 T G 0.050661 1.8101e-07
14:76023346 A G 0.532103 -1.6160e-05
14:76027855 A G 0.227047 -1.2982e-05
14:76028519 T C 0.298807 -2.9551e-06
14:76028940 T C 0.847861 -2.8588e-05
14:76029852 T C 0.021905 2.3379e-06
14:76029880 G A 0.049954 2.7488e-05
14:76030347 G A 0.074307 -1.5812e-05
14:76030642 C T 0.341267 -5.1493e-05
14:76031623 A G 0.282454 -2.2131e-05
14:76033131 C G 0.405650 1.6117e-07
14:76033569 T G 0.355904 1.7059e-05
14:76036754 A G 0.033961 1.4059e-05
14:76042700 C T 0.325951 2.2792e-05
14:76045691 T C 0.321763 2.5219e-05
14:76046104 G A 0.429812 -2.6239e-05
14:76054114 G A 0.500705 -2.3209e-05
14:76054420 C T 0.078624 -1.9692e-05
14:76065836 A G 0.035001 1.2190e-05
14:76073938 C T 0.055839 2.3929e-05
14:76074655 T C 0.358810 -3.5441e-05
14:76076753 A G 0.043341 -2.2854e-05
14:76081860 A G 0.227632 8.7931e-06
14:76083582 C A 1.455889 -6.1263e-06
14:76090978 T C 0.033376 -2.3447e-05
14:76091197 G T 0.144418 3.3192e-05
14:76091898 T C 0.110222 -1.0616e-05
14:76093462 A G 0.136187 6.3565e-06
14:76097999 C T 0.050940 3.5364e-05
14:76098653 T C 0.279601 -1.2340e-05
14:76105947 A G 0.038180 -1.5522e-05
14:76108713 A G 0.228094 6.6884e-06
14:76111369 T C 0.115444 8.3931e-06
14:76120388 C A 0.097272 1.8517e-05
14:76120495 T C 0.185787 -5.3604e-06
14:76124177 C T 0.074711 -1.0734e-05
14:76136329 C T 1.322375 -2.2565e-05
14:76150965 G A 0.044361 -2.7357e-05
14:76156609 T C 1.308310 -1.6670e-05
14:76160071 G A 0.047550 2.5741e-05
14:76169229 A G 0.036320 -4.7666e-06
14:76175547 G A 0.117590 5.9106e-06
14:76175817 C T 0.031547 5.8120e-06
14:76179889 G A 0.047438 1.3951e-05
14:76186692 C A 0.045245 1.6576e-05
14:76189269 G T 1.536798 -6.2087e-06
14:76196399 T G 0.021048 2.0491e-05
14:76225615 G A 0.610615 -1.3730e-05
14:76227652 G A 0.064318 7.9138e-06
14:76244271 A G 0.402984 5.0071e-05
14:76245906 C T 0.087518 -5.8888e-07
14:76247799 T C 0.079005 -2.8779e-05
14:76248769 G A 0.042012 -1.2560e-05
14:76276664 C T 0.142300 6.9995e-06
14:76287861 C A 0.049372 -1.0745e-05
14:76297628 G C 0.077849 1.3669e-05
14:76317081 A G 0.069693 -2.5470e-06
14:76328367 G A 0.135823 1.3632e-05
14:76344571 G A 1.702346 -5.9562e-05
14:76346178 G A 0.045371 1.1404e-05
14:76357542 C T 0.107220 -2.1580e-05
14:76358286 A G 0.059038 -5.5240e-06
14:76358293 A G 0.037786 -5.3747e-06
14:76359691 A G 0.062125 1.3946e-05
14:76366683 A G 0.036701 -9.9059e-07
14:76368544 C T 0.346201 -1.2845e-05
14:76369242 A C 0.185654 2.4309e-05
14:76373861 G A 1.655880 -5.7377e-06
14:76381561 A G 0.042212 -1.2596e-05
14:76383219 G A 1.518055 -2.1684e-05
14:76399890 T C 0.046676 4.3575e-06
14:76409334 T C 0.049695 -2.3684e-05
14:76413214 A G 0.171246 1.8897e-05
14:76428791 G A 0.020702 -2.2630e-06
14:76431233 C T 0.029334 -8.5904e-06
14:76431638 T A 0.060218 -5.9714e-06
14:76437128 C T 1.539661 -1.3149e-05
14:76447850 A G 0.139930 4.1795e-06
14:76448442 A G 0.052330 1.8160e-06
14:76448921 A G 0.076819 8.7414e-06
14:76458226 T C 0.049236 -3.7085e-06
14:76462485 T C 0.058416 2.4031e-05
14:76462489 A G 0.069404 1.8832e-05
14:76473682 A G 0.026624 -2.7335e-06
14:76475512 T C 0.028015 -3.3704e-06
14:76476683 G A 0.040380 1.2284e-05
14:76482168 T C 0.187320 8.3748e-06
14:76496720 G A 0.037140 -4.1002e-06
14:76497461 T C 0.023520 -4.3720e-06
14:76498898 G C 0.072321 -1.5143e-07
14:76508177 A G 0.026158 1.0523e-05
14:76508770 A G 0.714826 6.6789e-06
14:76511706 A G 0.303291 -2.9226e-06
14:76511798 G A 0.148929 -3.9239e-06
14:76516421 A G 1.735705 -1.0538e-06
14:76516542 T C 0.044028 -8.4728e-06
14:76518287 A C 0.692836 1.0121e-05
14:76519915 A G 0.178443 3.5001e-06
14:76531911 T C 0.039486 1.8206e-06
14:76543004 A G 0.667416 4.9106e-06
14:76548739 A G 0.036813 -5.7766e-06
14:76549091 T C 0.030415 4.2426e-06
14:76550346 T C 0.774350 -1.2103e-05
14:76556214 A C 0.024350 7.0916e-06
14:76557120 A G 0.021959 5.3546e-06
14:76567122 A G 1.048413 -4.8572e-06
14:76570221 C G 0.058657 3.1725e-06
14:76576444 T C 0.052065 5.4155e-05
14:76576494 G A 1.613185 6.8576e-06
14:76580317 A G 0.029215 -5.7544e-06
14:76580841 A G 0.024407 -7.5105e-06
14:76580964 G T 0.283365 9.7423e-06
14:76581892 G A 0.208066 1.2800e-05
14:76583775 C T 0.941564 -1.0472e-05
14:76584459 G C 0.892144 -2.2882e-05
14:76586421 T C 0.273217 -5.8779e-06
14:76589590 T C 0.124699 -4.4011e-06
14:76590373 T C 0.272588 -1.9475e-05
14:76593511 T G 0.130016 -2.9153e-05
14:76595261 T C 0.051864 -7.3293e-06
14:76596944 T C 0.078509 1.4933e-05
14:76599958 T G 0.889417 7.9104e-06
14:76613378 G A 0.053007 -2.8369e-05
14:76613678 C T 1.682712 -2.8061e-06
14:76616297 T C 0.030690 3.6078e-06
14:76619746 C T 1.436428 1.5882e-05
14:76629922 A G 0.324860 1.6652e-05
14:76650101 T C 0.331935 1.1821e-05
14:76650764 C T 1.681579 -2.3122e-06
14:76656503 G T 0.245566 -2.4650e-05
14:76669309 A C 1.314854 -8.8088e-06
14:76669489 G A 0.043450 -2.2374e-06
14:76675315 T G 0.092968 -1.2736e-05
14:76675452 G A 1.018165 1.6659e-05
14:76697113 T A 0.221325 2.9381e-05
14:76697490 A G 0.179745 -9.3402e-06
14:76697527 C T 1.278493 -6.6579e-06
14:76697635 C T 0.803531 -3.7579e-05
14:76697679 C T 1.074779 2.4497e-05
14:76697900 G A 0.479178 -4.9872e-05
14:76698606 T C 0.169155 1.1076e-05
14:76699880 A G 1.664958 6.9017e-06
14:76702332 T C 0.152679 5.2572e-06
14:76703351 G C 0.908443 2.5807e-05
14:76705850 G A 0.295785 -2.9116e-05
14:76711185 G T 0.907630 2.9004e-05
14:76715065 A G 0.122856 7.9345e-06
14:76719166 T C 0.047713 -8.7811e-06
14:76724961 G T 0.590604 2.8147e-05
14:76729155 C G 0.211935 2.6731e-05
14:76729755 C T 0.140107 4.3887e-06
14:76731118 A G 0.028460 -1.0713e-06
14:76732425 A G 0.059164 -4.5089e-07
14:76736660 A G 0.032876 -1.8411e-05
14:76737304 T G 0.129737 -2.0119e-05
14:76739615 A G 0.050855 2.6327e-05
14:76739624 T G 0.747230 7.1718e-06
14:76740756 T C 0.052235 -2.3132e-05
14:76744253 T C 0.757406 2.0844e-05
14:76745579 G A 0.038442 4.3592e-07
14:76745731 T C 0.027681 7.9709e-06
14:76760644 T G 0.336623 -4.7827e-05
14:76762188 C T 0.957968 -1.7721e-05
14:76762189 A G 0.134368 -1.4620e-05
14:76764715 A G 0.172368 2.3806e-05
14:76770006 T C 0.043406 -7.1957e-06
14:76770166 A C 0.037976 -3.0741e-05
14:76771811 A G 0.441841 2.5707e-05
14:76771929 C A 0.094753 -3.4505e-05
14:76773054 T C 0.045065 -2.0605e-05
14:76774125 A G 0.856609 9.9904e-06
14:76774300 C T 0.106081 -1.5395e-05
14:76774912 C T 0.289386 9.8614e-05
14:76778106 A G 0.090925 -2.8247e-06
14:76779796 A G 0.026352 1.2231e-05
14:76780771 C T 1.531334 6.2646e-06
14:76784388 T C 0.140015 -3.7995e-05
14:76786433 G T 0.988872 -1.3060e-05
14:76788408 T A 0.080525 -2.8336e-05
14:76791123 A G 0.157004 -1.4003e-06
14:76794630 C T 0.167244 1.7996e-05
14:76801477 G T 0.066623 -8.4346e-06
14:76801920 G A 1.385224 4.0805e-06
14:76802024 T C 0.803120 5.2307e-06
14:76806538 T C 0.490550 -6.2410e-07
14:76807319 T C 0.568155 -5.1303e-07
14:76812491 C G 1.667899 -4.2222e-05
14:76813677 C T 1.085060 -2.5960e-05
14:76814313 G A 0.331806 -3.5224e-06
14:76814714 G A 0.248714 9.2519e-06
14:76826053 C A 0.023262 -2.1040e-05
14:76826256 A G 0.347282 -1.7635e-06
14:76843957 G A 0.211034 4.4694e-06
14:76843973 T G 0.048757 1.5213e-05
14:76844774 A G 0.085013 -1.1976e-05
14:76846023 A G 0.022932 -3.8366e-05
14:76846138 A C 0.490659 1.3498e-06
14:76846837 G T 0.021286 -1.6407e-05
14:76848899 T C 0.055876 -1.1981e-05
14:76851865 A G 0.077825 -4.5570e-06
14:76854190 A G 0.022357 2.4920e-06
14:76857247 A G 0.046635 1.0970e-06
14:76858354 C T 0.186817 -3.0732e-06
14:76865797 C A 0.387631 -2.5146e-05
14:76866052 G C 0.562276 -9.8627e-06
14:76870818 C T 0.884882 1.4136e-05
14:76871125 G A 0.337048 -2.6929e-05
14:76871143 A G 0.124682 1.3009e-06
14:76871369 C T 0.532793 8.7366e-06
14:76871420 G C 0.024853 2.7095e-05
14:76873325 T C 0.029419 -1.0464e-05
14:76873677 T C 0.199862 -1.0000e-05
14:76875446 G A 0.383731 -4.4329e-06
14:76883847 A G 0.048383 6.0145e-06
14:76891889 G A 0.255327 -8.6397e-06
14:76898543 A G 0.053302 1.3274e-05
14:76899980 T C 0.032084 -2.6797e-05
14:76901485 A G 0.297569 3.9387e-06
14:76902674 G A 0.097170 -4.3327e-06
14:76903733 C A 0.708472 -1.2495e-05
14:76925649 A G 0.167598 -2.6508e-06
14:76927689 A G 0.040431 5.2143e-05
14:76928225 G A 0.523834 -4.7617e-06
14:76929740 T G 0.184019 -1.8163e-06
14:76931796 A G 0.029612 -5.4503e-06
14:76938089 G T 0.631765 8.3769e-06
14:76939920 A G 0.768897 3.2282e-06
14:76944103 C T 0.220098 -5.0437e-06
14:76944200 A G 0.028535 -5.3599e-06
14:76948251 T C 0.025390 -6.5402e-06
14:76949292 T C 0.130424 -1.0245e-05
14:76950511 C T 0.716832 2.8122e-05
14:76952734 G A 0.263197 -1.0283e-06
14:76955863 C T 0.276538 2.7889e-05
14:76955947 C T 0.479134 -3.1545e-05
14:76956237 A G 0.178355 -1.4791e-05
14:76956372 T C 0.028841 -3.6054e-05
14:76957391 T C 0.792050 1.4377e-06
14:76958473 A C 0.161148 1.0399e-05
14:76963827 G A 1.582815 1.4677e-05
14:76963945 C T 0.116478 -1.1425e-06
14:76964655 T C 0.143819 2.4433e-06
14:76964736 A G 0.028953 -6.8895e-06
14:76967707 C T 0.972679 1.6562e-05
14:76974682 C T 0.104830 -9.5311e-06
14:76978772 T C 0.032873 1.3134e-05
14:76979739 T C 0.169250 6.0967e-06
14:76982471 T G 0.020929 -1.7441e-05
14:76984655 G A 0.225228 -2.3193e-06
14:76985564 T C 0.021116 -6.8680e-06
14:76987050 C T 0.620699 1.5590e-05
14:76988879 C T 1.951342 5.3632e-06
14:76989289 T G 0.169899 1.2536e-05
14:76990795 G T 0.614066 -7.1748e-06
14:76994410 T C 0.063747 4.7109e-06
14:76999544 T C 0.131124 1.0527e-05
14:77000347 T C 0.169158 7.0522e-06
14:77006937 G A 1.937844 7.0809e-07
14:77007450 C T 0.062428 -4.3480e-07
14:77007585 A G 0.321916 -1.4050e-05
14:77007594 T C 0.850160 3.8031e-07
14:77008368 C T 0.452047 2.6783e-05
14:77014035 G A 1.682334 -1.3859e-05
14:77018054 T G 0.114139 5.8081e-06
14:77024980 T C 0.116373 1.5158e-05
14:77030304 T C 0.181095 2.6990e-05
14:77036753 T C 1.616204 -2.5939e-05
14:77037603 A G 0.320165 2.4505e-05
14:77044637 A C 1.625146 -4.9680e-06
14:77050620 A G 0.067731 -3.9749e-06
14:77052153 T C 1.794168 1.9207e-05
14:77052216 C A 0.139165 -4.5363e-06
14:77053625 C T 0.178127 1.2829e-05
14:77053769 C A 0.030014 7.7161e-06
14:77055013 C A 1.854233 -1.3759e-05
14:77058294 G A 1.392431 -6.7757e-06
14:77058533 A G 1.436864 -8.4981e-06
14:77058879 T C 0.029660 -8.9379e-06
14:77059831 T C 0.166187 9.5800e-06
14:77059858 G A 0.179851 2.2862e-05
14:77059899 A G 1.971081 -1.1341e-06
14:77061503 C T 0.376258 1.5859e-05
14:77064390 G T 0.178871 2.0063e-05
14:77067237 A G 0.043293 -8.7801e-06
14:77068037 G C 1.667569 1.7743e-06
14:77074361 G A 0.173456 2.4843e-05
14:77078445 C T 0.200981 2.1547e-05
14:77079031 T G 1.367303 1.2835e-05
14:77079260 C T 0.023047 -2.8874e-06
14:77081576 A G 0.052320 -8.7054e-06
14:77097675 C A 1.672478 1.7744e-05
14:77110033 T C 0.039707 -2.1805e-06
14:77112677 C T 0.029194 6.9560e-06
14:77114515 A G 1.380552 2.4636e-06
14:77115915 T C 0.021997 -1.1861e-05
14:77117646 T C 0.085703 -9.7459e-06
14:77120517 A T 0.396161 1.7710e-06
14:77131753 A T 0.047988 2.6784e-05
14:77134602 A C 0.058861 6.5271e-06
14:77153875 C G 0.033063 9.0777e-06
14:77155889 C T 0.168805 3.2485e-06
14:77156516 C T 0.202769 9.0415e-06
14:77157549 A C 0.091758 1.1462e-06
14:77162637 A G 0.321844 5.3568e-06
14:77164844 G A 0.027029 6.2010e-06
14:77176830 A G 1.269038 1.0035e-05
14:77177042 C T 0.034685 -1.1359e-05
14:77179960 T G 0.155508 3.9282e-07
14:77187061 T G 1.519170 3.5407e-05
14:77187721 G A 0.039081 1.6730e-06
14:77197485 T C 0.020226 -1.2959e-05
14:77219049 A G 1.481989 2.4295e-05
14:77219310 G A 0.137863 -4.3232e-05
14:77219538 A G 1.445537 3.1217e-05
14:77219868 T C 0.037650 2.0597e-06
14:77220193 G A 0.052017 4.6735e-06
14:77222907 T C 1.809579 8.4176e-06
14:77223095 T C 0.313698 -1.0742e-05
14:77224904 C T 0.139321 8.9032e-06
14:77225409 C A 1.209252 -6.1237e-06
14:77225591 G A 0.994166 -1.4693e-05
14:77225889 G A 0.107468 2.1171e-05
14:77228781 T C 0.048067 8.0830e-06
14:77229539 A G 1.808580 3.5110e-06
14:77229656 T C 0.587914 -3.6133e-06
14:77230892 C T 1.056413 2.2393e-06
14:77230951 T G 0.433913 1.6119e-05
14:77231358 A G 0.379600 -4.1846e-05
14:77234764 T C 0.382715 1.7954e-05
14:77241392 T C 0.450534 -7.4763e-06
14:77241979 T C 1.440535 8.1414e-05
14:77249400 A G 0.166979 6.3947e-06
14:77260570 A G 0.092778 -4.7238e-06
14:77260702 T G 0.918023 2.5358e-05
14:77269788 C A 0.232330 1.5409e-05
14:77270707 G A 0.042875 8.5333e-06
14:77271613 A G 0.044198 -1.9185e-05
14:77272992 G C 0.121115 1.0320e-05
14:77274018 T C 0.334104 4.9894e-06
14:77274991 T C 1.211217 4.3718e-05
14:77275418 T C 0.028773 -1.6895e-05
14:77281400 T C 0.459629 3.8924e-05
14:77284121 C T 0.033709 -3.2788e-06
14:77292093 C T 0.573621 2.3033e-05
14:77295101 C T 0.087301 -3.9996e-06
14:77296109 T C 0.030418 -3.8767e-06
14:77301219 T C 0.694346 8.1105e-05
14:77302137 T C 0.080654 -1.6810e-05
14:77302384 T C 0.091442 1.9472e-06
14:77303730 G A 0.111871 2.0835e-05
14:77303793 G A 0.365872 -4.6765e-05
14:77304292 C T 0.159081 -1.3620e-05
14:77305984 T A 1.308983 1.9891e-05
14:77312924 C T 0.156732 -2.4326e-06
14:77315388 T C 1.888068 1.1673e-05
14:77317313 C T 0.888248 -2.1402e-05
14:77318379 C A 0.678207 5.2535e-05
14:77320616 T C 0.406949 -1.3309e-05
14:77322101 G A 0.130512 -6.6282e-06
14:77327254 G T 0.970139 3.2556e-05
14:77329965 T C 1.816192 1.0924e-05
14:77331922 C A 0.225408 2.4238e-05
14:77332408 C T 0.698191 -2.8730e-05
14:77333963 T C 0.909589 7.2307e-06
14:77336780 A G 0.089698 4.1549e-06
14:77337568 A G 0.052833 -9.1708e-07
14:77338532 A G 1.374647 2.1580e-05
14:77340721 G A 0.086369 -1.1537e-05
14:77345112 T C 0.110164 3.3531e-06
14:77349348 A G 0.025502 1.5843e-05
14:77352149 G A 0.272203 -2.0675e-05
14:77357813 A G 0.078794 9.8523e-07
14:77365470 C T 0.069227 8.6137e-07
14:77366154 G T 0.101763 1.0906e-05
14:77371321 C A 0.060646 2.2040e-05
14:77372234 G T 0.024863 1.7983e-05
14:77378978 T C 0.094838 1.9169e-05
14:77379669 A C 0.288421 -5.1088e-06
14:77380800 A G 0.066994 -2.0770e-05
14:77383466 C T 1.687454 -5.7961e-06
14:77384293 A C 1.701880 6.9085e-06
14:77384441 A G 1.874853 -1.4064e-05
14:77385122 G A 1.914477 -3.9207e-06
14:77387806 A G 0.316942 -3.0696e-06
14:77398862 C G 0.630052 5.4719e-05
14:77399870 C T 1.943852 3.9051e-06
14:77404411 A G 0.535724 2.7182e-05
14:77408327 A G 1.940048 -1.6277e-06
14:77408837 G C 0.887894 -4.6758e-05
14:77409939 C T 0.519908 1.5122e-05
14:77413540 T C 0.270503 5.5803e-05
14:77420235 C T 0.070087 -3.9707e-06
14:77423901 C T 0.021398 4.9620e-07
14:77426077 T G 1.263415 -3.8569e-05
14:77429104 G T 1.193005 -2.7307e-05
14:77430068 C G 0.333638 3.1216e-05
14:77431904 G C 1.778002 1.1678e-05
14:77432293 C T 0.326947 7.2422e-05
14:77440979 C T 1.202446 -2.8736e-05
14:77443155 C A 0.980012 -4.2124e-05
14:77444131 T C 0.847719 -7.4765e-05
14:77444443 A G 0.057984 8.8107e-06
14:77450592 G A 0.128496 2.4001e-05
14:77451935 A G 0.021171 5.0911e-06
14:77453067 A G 0.101002 1.4242e-05
14:77460235 G C 1.933421 2.8230e-06
14:77462565 A C 1.900256 -6.0862e-06
14:77465174 A G 1.203452 -1.7675e-04
14:77468767 T C 0.121081 6.8976e-05
14:77475823 A G 1.800787 -2.6940e-05
14:77477664 C T 1.745275 -3.4984e-05
14:77480836 T G 0.136839 4.1678e-06
14:77486305 T C 0.031656 -1.2274e-05
14:77486338 T C 0.073963 -9.7050e-06
14:77488547 C G 1.953722 -2.9844e-06
14:77490098 T C 0.028827 -2.8326e-08
14:77492891 A G 1.086995 -7.4859e-05
14:77497666 A G 0.638946 2.3476e-05
14:77497975 A C 1.784363 -3.3182e-05
14:77499704 A G 0.024013 1.9104e-06
14:77499900 T G 0.043732 -1.8598e-07
14:77502118 A G 0.167387 2.7428e-05
14:77502873 C T 1.955639 -5.2966e-06
14:77512820 G A 0.861971 3.6655e-05
14:77517894 A G 0.678010 -5.3498e-06
14:77520150 A G 0.052650 9.1515e-06
14:77521744 C T 0.852002 -1.7575e-06
14:77530310 A G 0.143510 -9.7099e-06
14:77532915 G C 0.065477 5.2714e-06
14:77537797 C G 0.082500 4.1700e-06
14:77539564 C T 0.165095 1.8938e-05
14:77542096 T C 0.056162 5.7460e-07
14:77542574 T C 0.671992 1.0914e-05
14:77544857 T C 0.069394 -3.8825e-07
14:77552881 G A 0.748158 1.1839e-05
14:77554197 G C 0.064852 1.1806e-05
14:77563676 A G 0.056556 -3.8467e-05
14:77574438 A G 0.572965 2.7901e-05
14:77577436 T C 0.104463 1.4127e-05
14:77582643 C T 1.422860 -3.0808e-05
14:77588882 C T 0.908861 2.9829e-07
14:77591906 C A 0.495154 -4.3743e-05
14:77592362 A G 0.055434 -4.4190e-05
14:77596653 T C 0.565996 2.0334e-05
14:77596769 T G 0.452159 1.5278e-05
14:77597381 C A 1.979448 -7.9896e-06
14:77601210 T C 0.548102 -1.5797e-05
14:77601265 T C 0.075969 -2.4746e-05
14:77603593 A G 0.139260 3.9367e-06
14:77604358 A G 0.918387 -2.4080e-05
14:77609590 C T 1.390861 1.4627e-05
14:77612256 C T 0.542819 1.8428e-05
14:77612725 C T 1.966423 -2.2959e-06
14:77613223 C T 0.244080 5.5683e-06
14:77617307 A G 0.640081 -2.0822e-05
14:77620684 G T 1.247204 -2.1128e-05
14:77620817 C T 0.382123 -2.8030e-05
14:77625568 A G 0.081521 1.1228e-05
14:77625775 C T 0.200382 1.9345e-06
14:77630534 A G 0.769652 2.6423e-05
14:77631296 C T 0.035212 -7.6725e-06
14:77636156 C T 0.230753 -2.9201e-05
14:77638360 C T 0.226884 -1.3997e-05
14:77645263 T C 0.778665 1.7614e-05
14:77651188 C A 1.376673 1.7028e-05
14:77658778 T C 0.125270 6.5397e-06
14:77662409 C T 0.588264 6.4427e-06
14:77668499 A G 0.035950 4.0432e-07
14:77684670 G C 1.396803 -1.1015e-06
14:77685379 A G 0.318472 6.0643e-06
14:77689213 A G 0.386563 -1.5597e-05
14:77690141 A G 0.317938 -1.7643e-06
14:77690207 G A 0.442847 -2.0390e-05
14:77691141 T C 0.943430 -1.0124e-05
14:77693691 C T 1.536081 -4.0068e-06
14:77693958 A G 0.030153 -5.0458e-06
14:77698337 G A 0.169566 -6.7364e-06
14:77700198 A G 0.033832 -8.0020e-07
14:77708804 T C 0.476108 -1.7323e-05
14:77710003 A G 0.169801 -1.0144e-05
14:77710471 A G 0.050273 2.1352e-06
14:77711497 G A 1.743157 1.1596e-05
14:77711843 C T 0.031945 3.9498e-05
14:77712261 G A 0.255565 -8.0566e-06
14:77716627 C T 0.086913 -6.1181e-06
14:77718126 T C 0.112589 -4.8358e-06
14:77718238 T C 0.022191 4.5583e-06
14:77719346 C T 0.200236 5.0818e-06
14:77721723 G A 0.318713 -2.9719e-05
14:77722329 T C 0.417604 5.8078e-06
14:77723469 A C 0.552417 -1.6646e-06
14:77723972 T G 0.595095 2.3429e-05
14:77727496 T G 0.424577 2.3408e-06
14:77728111 A G 0.102243 -2.4960e-05
14:77732269 T G 0.029388 -6.9221e-06
14:77739295 A G 0.050498 1.0513e-05
14:77740127 C T 1.035912 -5.4149e-06
14:77740332 A G 0.036881 1.3197e-07
14:77742382 A G 0.033481 -5.1084e-06
14:77746812 C T 0.183638 -4.0499e-05
14:77746847 G C 0.046863 1.0127e-06
14:77748016 T C 0.028045 -6.0886e-06
14:77751238 A G 0.081025 -3.5411e-06
14:77764287 T C 0.033685 -1.0599e-06
14:77766472 G A 0.146607 -7.6875e-06
14:77767736 A G 0.052616 1.7471e-05
14:77769906 G T 0.263629 -6.0585e-06
14:77772392 G C 0.067588 -1.2690e-05
14:77776443 G A 0.128360 2.1751e-05
14:77779396 C T 0.112344 -2.8167e-05
14:77787706 G C 0.185263 1.6149e-05
14:77787759 A G 0.140161 1.2632e-06
14:77788838 A G 0.781680 -1.8858e-05
14:77793207 A G 0.647370 1.4823e-05
14:77793237 A G 0.179528 1.2481e-05
14:77794283 C T 1.573465 -9.5847e-06
14:77796048 T G 0.020351 5.9526e-06
14:77796758 T C 0.110617 1.4599e-05
14:77801282 G T 0.766211 -1.1605e-05
14:77809319 G A 1.320811 -8.8759e-06
14:77816209 A G 0.025393 -1.0771e-05
14:77818152 C T 0.148208 -4.0924e-05
14:77825935 T C 0.091799 4.8452e-06
14:77833082 T C 1.620906 -3.2250e-06
14:77838983 C A 0.104575 -1.3994e-06
14:77842048 G A 0.769533 -2.2322e-05
14:77844592 A T 0.417675 1.3134e-05
14:77845121 G A 0.918275 2.2383e-05
14:77855617 A G 0.492175 6.9349e-06
14:77891282 A G 0.063889 1.1725e-05
14:77892961 A C 0.386325 1.2758e-05
14:77895638 T G 0.114081 2.3848e-05
14:77908588 G A 1.061850 -2.3287e-05
14:77909141 A T 0.063223 -2.6622e-05
14:77915243 C T 0.054105 -2.6641e-06
14:77922954 T G 0.073355 -1.3005e-05
14:77923825 A G 0.040315 2.1217e-05
14:77935659 A G 0.225061 5.0094e-06
14:77944624 C T 0.027549 -9.6757e-06
14:77944771 T C 0.120476 -2.3174e-05
14:77953783 T C 1.352551 1.3042e-06
14:77966031 A C 0.111028 2.4899e-06
14:77969769 A C 1.855351 -8.5408e-06
14:77977493 G A 0.187194 -4.2144e-07
14:77978621 C A 0.100737 -5.4706e-06
14:77980932 T C 0.057246 1.4211e-05
14:77987958 A C 1.498040 -1.6655e-05
14:77991424 A G 0.153390 -1.0401e-05
14:77993020 C T 0.263371 8.4033e-06
14:77995041 T C 0.527802 -7.2710e-05
14:77997635 T A 0.049967 -2.4026e-05
14:78001997 G A 0.566720 2.2299e-05
14:78002223 A G 0.255361 9.0574e-06
14:78011584 T C 0.024390 -1.1549e-05
14:78017833 T C 0.950482 -5.0535e-06
14:78021952 A G 0.103712 -1.8401e-05
14:78022269 G T 0.048706 -1.4626e-05
14:78023519 G C 1.151010 -1.4428e-07
14:78031741 G A 0.121258 2.3053e-05
14:78032550 C G 0.334611 1.2875e-05
14:78037381 T C 0.462294 -9.7783e-06
14:78049734 T C 0.805064 5.5122e-06
14:78059980 C T 0.183131 -8.4117e-06
14:78061168 T C 0.107077 -7.1027e-06
14:78062994 T C 0.370329 2.5240e-05
14:78069675 T C 0.253113 -2.4724e-05
14:78070157 A G 0.048974 1.0572e-05
14:78072371 G A 0.862399 3.1088e-05
14:78074617 T C 1.837366 -3.1628e-06
14:78084015 C T 0.079416 9.7637e-07
14:78089367 G A 0.048012 4.5893e-05
14:78093477 T C 0.130414 1.7020e-06
14:78104381 C A 0.560315 -1.6082e-05
14:78110920 T C 1.193049 -1.6621e-06
14:78113428 G A 0.744503 1.2356e-05
14:78129902 T C 0.825382 -1.1648e-05
14:78140355 A T 0.441236 -2.1735e-06
14:78161131 T C 0.066011 -7.6060e-06
14:78163076 C T 0.047819 9.7798e-06
14:78165830 T C 0.039503 -6.5410e-06
14:78174473 C A 1.936525 5.5867e-06
14:78176851 G A 0.663526 1.4761e-06
14:78179688 G T 0.036820 -5.2359e-06
14:78187032 C T 0.197591 1.5862e-05
14:78199748 C T 0.107050 1.3016e-05
14:78211290 T C 1.664230 -3.7816e-06
14:78227617 T C 0.121064 -1.1314e-05
14:78227834 A C 1.028521 -8.1554e-06
14:78248875 T G 0.441960 -3.8040e-06
14:78252333 C A 0.165864 1.2888e-06
14:78276046 C G 0.082289 -5.8580e-06
14:78278886 A G 1.267454 -1.7059e-05
14:78292200 T C 0.045207 -2.6006e-05
14:78297781 G A 0.119279 -9.4998e-06
14:78299644 G T 1.487426 -7.0243e-06
14:78301857 C T 0.916123 -7.4914e-06
14:78304015 A G 0.580387 6.9826e-06
14:78309531 G A 1.955785 3.2717e-05
14:78310102 C T 0.891277 -1.9670e-05
14:78312625 A G 0.032288 -3.2292e-05
14:78316132 A T 1.487548 -5.9838e-06
14:78320695 T G 0.267909 1.4269e-05
14:78323648 A C 0.077468 -4.5323e-06
14:78324492 C T 0.203938 1.8696e-05
14:78328342 G A 0.091027 6.5178e-06
14:78333955 C T 1.739648 -2.6182e-06
14:78338121 A G 0.173401 -2.5250e-06
14:78341669 T C 0.044983 1.4653e-05
14:78346268 T C 0.157327 3.6117e-06
14:78354960 A G 0.036497 -1.1131e-05
14:78358359 C G 0.189285 6.9844e-06
14:78360902 G A 0.025488 -2.1038e-06
14:78370475 G A 0.023119 -1.8166e-06
14:78370925 C A 0.211326 6.2928e-06
14:78372417 T C 0.051351 2.1067e-05
14:78372814 C T 0.048454 2.4122e-06
14:78374099 A G 0.027586 1.3883e-06
14:78374327 A G 0.226221 1.6150e-05
14:78380390 A G 1.082697 2.0467e-05
14:78380533 G T 0.236294 1.9915e-06
14:78380740 T C 0.041648 -3.7568e-06
14:78387736 T C 1.459051 3.1346e-06
14:78388708 A G 0.073511 4.1801e-06
14:78389883 G A 0.217283 6.4706e-07
14:78392115 A G 0.024564 3.9973e-06
14:78398231 G A 0.176396 2.3520e-05
14:78398892 A G 0.429037 4.3707e-06
14:78406564 T C 0.047009 -4.4650e-06
14:78408869 T C 0.916184 -5.8729e-06
14:78410848 G C 1.591046 -7.1226e-06
14:78412194 C T 1.839729 6.7503e-06
14:78417274 G A 0.246878 1.3592e-05
14:78421884 C T 0.687835 1.3568e-05
14:78422260 C T 0.263605 -3.8412e-05
14:78425620 A C 0.038853 3.9122e-06
14:78435768 T G 0.732339 2.1680e-05
14:78437035 C A 1.081531 -1.1444e-05
14:78450446 G C 0.202769 5.0270e-06
14:78454374 A G 0.092227 -1.2665e-05
14:78461538 T G 0.048230 -1.2631e-05
14:78476419 T C 1.808590 1.8437e-05
14:78476903 T C 0.556194 7.2783e-06
14:78483509 C T 0.040108 -7.0923e-06
14:78490687 G T 0.084751 -1.3940e-05
14:78513914 A G 1.722058 2.0588e-05
14:78520318 T C 1.603747 8.6879e-07
14:78523558 G A 0.023285 -3.8411e-06
14:78524571 C T 0.281842 2.1149e-05
14:78525445 T C 0.574016 -5.2364e-06
14:78530619 T G 0.033910 4.7352e-06
14:78534906 T G 1.511299 -4.5157e-06
14:78540046 A G 0.991987 4.3384e-05
14:78540214 C A 0.500134 1.8946e-06
14:78541935 A G 0.195588 -1.7280e-06
14:78544176 G A 0.085910 1.2713e-05
14:78549822 T C 0.234731 1.5261e-05
14:78550811 A G 0.426124 -2.4084e-05
14:78551946 G C 0.166350 -1.9881e-06
14:78553341 C T 0.043970 2.8265e-06
14:78555549 G A 0.388474 3.5212e-05
14:78557244 A G 0.082347 5.9595e-06
14:78557505 G T 0.397864 3.5363e-05
14:78557702 A G 1.072321 -2.1118e-05
14:78559361 C T 0.608942 5.1260e-05
14:78560993 G A 0.048379 2.6083e-05
14:78561810 A G 0.134752 -9.4880e-07
14:78569475 C T 0.477967 -9.3436e-06
14:78569962 C T 0.028990 1.9883e-05
14:78570428 T C 0.415927 -3.9240e-06
14:78570505 A C 0.045588 -2.2429e-05
14:78573143 G A 1.785264 5.4452e-06
14:78573899 C T 0.296764 2.3730e-05
14:78593291 A G 0.671972 6.4477e-06
14:78595260 G A 0.189394 4.5253e-06
14:78596599 C T 0.054965 -8.5637e-07
14:78601785 A G 1.780824 -7.2624e-06
14:78608699 G A 0.233493 3.5874e-05
14:78612968 A G 0.073973 -8.0882e-06
14:78613409 C T 0.311811 -2.1751e-05
14:78616040 T C 0.020661 -5.7646e-06
14:78616156 A G 0.320270 -8.8373e-06
14:78616547 G C 0.022225 5.7189e-06
14:78619969 G A 0.841368 7.1375e-06
14:78620744 G A 0.078566 5.4831e-06
14:78621046 A C 0.045881 -2.4730e-05
14:78624418 C A 0.120881 -1.9870e-06
14:78627335 C T 0.198403 -8.9754e-06
14:78631466 T C 0.108784 -2.4566e-06
14:78632834 T C 0.098527 1.2689e-05
14:78642452 G T 1.695893 -6.9528e-06
14:78655185 G A 1.762233 -1.6020e-05
14:78656333 T C 0.046523 1.0605e-05
14:78658916 A G 0.190863 3.4226e-05
14:78659697 C T 0.623776 -9.5206e-06
14:78667077 G T 0.038792 -4.6018e-06
14:78669702 G A 0.284824 -9.3706e-06
14:78674258 G A 1.310751 9.9122e-06
14:78676792 G A 0.052616 1.2845e-05
14:78694430 G A 0.772137 8.2732e-06
14:78695959 G A 0.038727 1.6576e-05
14:78703337 A G 0.064865 -1.7110e-05
14:78710190 A G 0.079352 2.2389e-05
14:78713930 A G 0.406180 2.3391e-05
14:78714073 T C 0.503157 9.8396e-06
14:78722783 T C 1.743099 3.8572e-06
14:78726349 C T 0.042437 -2.0399e-05
14:78726711 T C 0.032672 -2.4533e-06
14:78729281 A G 0.054489 1.1080e-05
14:78731168 C T 0.094994 -6.6105e-06
14:78737131 T C 0.105041 -1.8333e-05
14:78741459 T C 0.216378 1.9223e-05
14:78743322 T C 0.308918 -1.3097e-06
14:78743434 G A 1.470066 -6.9891e-06
14:78754803 A G 0.054231 3.3387e-07
14:78758796 G A 0.594520 -2.5537e-05
14:78763944 A G 0.149303 -6.5257e-07
14:78768796 G A 1.530508 -2.3197e-05
14:78780008 C T 0.575835 -2.6478e-05
14:78786077 C A 0.280013 -2.8494e-06
14:78786159 G A 0.870548 -1.6629e-05
14:78793468 G C 0.117032 -1.5973e-05
14:78796609 G C 0.305773 -3.7288e-06
14:78800048 A G 0.114516 1.1193e-06
14:78800188 G T 1.055138 2.2947e-05
14:78800836 T C 0.046782 -1.4507e-05
14:78801356 G A 0.919247 3.4200e-05
14:78801377 A G 0.066150 1.6872e-05
14:78805311 T A 0.829591 3.3688e-05
14:78813286 G A 1.794522 -4.1787e-06
14:78813697 C T 0.063335 2.4364e-06
14:78816104 G A 0.074007 1.4504e-05
14:78825609 T C 0.051001 1.7275e-05
14:78836112 A G 0.910024 -3.8371e-05
14:78857739 T C 0.027273 -2.2638e-06
14:78868119 C T 0.123604 -6.6473e-06
14:78868847 A G 1.893269 2.4226e-05
14:78872497 C A 0.112657 1.5925e-05
14:78896249 G A 0.026719 -9.5705e-06
14:78896928 G A 0.130339 -1.4496e-05
14:78901796 G A 0.062965 -6.0951e-06
14:78904267 G A 0.235329 -8.8178e-06
14:78910959 C A 0.047621 2.1352e-05
14:78913660 A C 0.313504 -4.4537e-06
14:78915446 A G 0.069132 -7.7724e-06
14:78916180 A G 0.029772 3.7759e-06
14:78926821 G A 0.109481 -7.1648e-06
14:78941608 T C 0.056913 -8.9893e-06
14:78941953 G C 0.096263 -1.2703e-05
14:78948581 T C 0.061625 1.6539e-05
14:78949022 A T 0.055866 -6.3329e-06
14:78951205 A G 0.032295 -3.5577e-06
14:78969316 T C 0.032509 -1.0069e-06
14:78969345 C T 0.783037 2.7613e-05
14:78974451 A G 0.027270 1.4300e-05
14:78979453 A G 0.028565 1.3071e-05
14:78979614 T C 0.146539 6.1565e-07
14:78981816 T C 0.080722 -7.6674e-06
14:78984148 C T 0.073729 1.5769e-05
14:78985938 T C 0.054690 -3.8839e-06
14:78989006 A G 0.062400 6.9378e-06
14:78989447 A C 0.022728 -3.9330e-06
14:78990729 G A 0.145893 8.6913e-06
14:78995823 G A 0.023721 -1.9817e-05
14:78999105 G A 0.103100 1.4948e-05
14:79002205 C T 0.580374 -1.0746e-05
14:79010117 C T 0.588227 -5.0763e-06
14:79013442 T G 0.026675 -1.3223e-05
14:79016243 G A 0.659008 -8.1398e-06
14:79027827 T C 0.094308 -9.6186e-06
14:79028325 G A 0.076894 1.3341e-05
14:79030629 T C 0.031452 -7.3844e-06
14:79047822 C T 0.161512 -7.2700e-06
14:79050375 G T 0.030622 6.1836e-06
14:79051276 G T 0.095708 -1.2217e-05
14:79062841 C T 0.052962 1.7088e-05
14:79064462 C T 0.092652 2.2758e-05
14:79065659 T G 0.150429 -1.1632e-05
14:79069144 C T 0.124838 1.4812e-05
14:79070242 T C 0.396950 3.2789e-06
14:79074674 A C 0.046343 5.0767e-06
14:79076952 A C 0.100121 -3.2874e-05
14:79077157 A G 0.032169 1.6737e-05
14:79077788 G T 0.031544 1.2698e-05
14:79089279 C G 0.072236 -1.4278e-05
14:79100115 G T 0.100155 4.4853e-07
14:79101131 G A 0.114003 3.3264e-06
14:79108737 A C 0.029966 1.1797e-06
14:79108881 A G 0.088086 -8.5871e-06
14:79112844 C T 0.519221 9.6237e-06
14:79113776 T C 0.070478 -5.9627e-06
14:79140536 T C 0.246878 1.8644e-05
14:79144785 G C 0.029908 5.0756e-08
14:79145612 T C 1.952542 6.1782e-07
14:79156377 C T 0.478698 2.2702e-05
14:79157040 T G 0.174414 -1.2361e-05
14:79169828 G A 1.367633 -1.8588e-05
14:79171015 A G 0.116988 -4.2621e-07
14:79172036 A G 0.396967 6.3623e-06
14:79179629 T C 0.028144 6.2742e-06
14:79191013 C A 0.261130 4.3317e-06
14:79197240 A G 0.048583 1.8626e-06
14:79197408 T C 0.064229 -1.0714e-05
14:79198742 C T 0.341067 4.0004e-06
14:79198793 T C 0.168220 -1.2460e-05
14:79198805 A C 1.019471 1.9982e-05
14:79203329 C T 0.370169 7.6365e-06
14:79203826 A G 0.046843 1.1028e-05
14:79212973 T C 0.226139 -1.1356e-05
14:79214085 G A 1.280380 6.5967e-06
14:79214405 A G 0.464263 5.6227e-06
14:79217417 C T 0.036178 7.5569e-06
14:79217473 T C 0.044694 -8.4407e-06
14:79217851 G C 0.072579 1.3814e-06
14:79218828 G C 0.057246 -1.3915e-05
14:79219462 C T 0.385489 3.9766e-05
14:79220657 T C 0.024537 5.6836e-06
14:79224430 C T 0.128408 2.1539e-06
14:79228449 C T 0.321997 2.7666e-05
14:79232284 C T 0.231253 3.0785e-05
14:79234713 G A 0.058433 7.5531e-06
14:79235275 G A 0.067762 4.9697e-06
14:79246500 T C 0.042165 1.4208e-05
14:79250858 A G 0.156140 1.7689e-06
14:79251695 G A 0.073569 -2.5550e-05
14:79254026 G A 0.131342 1.8757e-06
14:79254073 T C 0.070135 7.0364e-07
14:79265334 T C 0.078947 5.9192e-06
14:79268302 T C 1.831386 2.8740e-06
14:79268490 A G 0.078165 1.0046e-06
14:79274953 A G 0.224218 1.7572e-05
14:79276059 G A 0.037252 -3.5169e-06
14:79278229 C G 0.032744 -2.5960e-05
14:79281225 G A 0.122152 -8.6396e-06
14:79285935 T C 0.095634 -1.0440e-06
14:79291345 C A 1.976759 1.1184e-05
14:79291821 C T 0.039404 -3.5679e-05
14:79291904 C A 0.266444 1.0979e-05
14:79298182 T C 0.086451 4.6840e-06
14:79315596 G T 0.228601 1.1368e-05
14:79316327 G C 0.065634 -7.0366e-06
14:79316686 C A 0.048383 1.6726e-05
14:79317388 C G 1.920828 -1.7919e-05
14:79318147 A G 0.115397 -7.5939e-06
14:79323063 G T 0.059871 -6.9725e-06
14:79324853 G A 0.103076 1.4002e-05
14:79325982 A G 0.033101 4.6473e-06
14:79328684 A G 0.101220 -1.9360e-05
14:79331110 A G 0.034131 1.7108e-05
14:79331243 T C 0.058606 -2.7229e-05
14:79346136 G A 0.099965 -1.1191e-05
14:79353643 G C 0.077839 -9.4379e-06
14:79357525 C T 1.892936 -7.3210e-06
14:79360094 A G 0.479423 -8.2136e-06
14:79362905 G A 0.037004 1.7667e-05
14:79363572 C T 0.293626 -6.7738e-06
14:79383724 G T 0.429853 -6.0339e-06
14:79394247 A G 1.924612 3.3815e-06
14:79398991 A G 0.147342 -3.3131e-06
14:79406005 C T 0.043409 -3.5685e-06
14:79406291 A G 0.250842 -2.8244e-06
14:79407954 G A 0.082616 -1.4302e-05
14:79422153 A G 0.056434 -2.1371e-06
14:79423631 T C 0.027613 4.1000e-06
14:79425530 C G 0.056542 3.6767e-06
14:79428203 G A 0.190733 1.6909e-07
14:79431382 C T 0.177104 -2.4460e-06
14:79434024 A G 0.065300 -7.3744e-07
14:79434213 G A 0.059830 -1.4478e-06
14:79434693 A C 0.025101 -4.7385e-07
14:79436232 A C 0.069673 8.6461e-06
14:79442742 G A 0.135075 2.1106e-05
14:79443296 G A 0.170389 1.8760e-06
14:79449663 C G 0.221417 -1.2715e-06
14:79455630 G A 0.712436 4.0944e-05
14:79457481 C A 0.073470 7.5916e-06
14:79458422 C T 0.021660 1.3686e-05
14:79460075 A G 0.021915 1.3668e-05
14:79460527 G A 0.031187 2.3333e-06
14:79460852 A G 0.065702 1.0131e-06
14:79461149 T G 0.077921 2.0451e-06
14:79476264 A G 0.031275 1.1710e-05
14:79477751 T C 0.028494 1.4901e-05
14:79483499 G A 0.037109 2.3424e-05
14:79484191 T C 0.065532 8.9348e-06
14:79500945 T G 0.749375 6.6085e-05
14:79505266 G A 0.130203 -2.8493e-05
14:79507314 T C 1.239990 -1.1974e-04
14:79508645 G A 0.079631 6.1707e-06
14:79511777 T G 0.063995 -2.5020e-06
14:79532050 A C 0.250570 6.4631e-07
14:79538887 G A 0.047791 -2.1658e-05
14:79542164 G A 0.059211 1.2097e-05
14:79542326 C T 0.092547 -1.2123e-05
14:79563654 G T 0.744095 1.1792e-04
14:79567028 T G 0.102165 5.9832e-05
14:79602910 A G 0.188095 -1.3659e-05
14:79603544 A G 1.202276 -6.2069e-05
14:79603817 C T 0.041930 1.1617e-05
14:79623717 T C 1.795052 -2.3490e-05
14:79626311 A G 0.053976 -1.5612e-05
14:79629123 T C 0.607032 1.4522e-05
14:79645540 C A 0.686336 2.3316e-05
14:79649839 G A 0.062468 4.9593e-06
14:79651600 T C 0.183363 8.8127e-06
14:79655012 A G 0.702920 1.9117e-05
14:79662136 G T 0.066161 5.1722e-06
14:79666567 G A 0.243325 5.9251e-06
14:79666657 C T 0.062125 -1.3894e-05
14:79666931 A G 0.086250 -1.1968e-05
14:79667310 A G 0.684401 2.8930e-06
14:79671540 A G 0.098197 2.6931e-05
14:79673775 C A 0.272380 6.0799e-06
14:79681303 G A 0.400285 1.8997e-06
14:79681450 A G 1.393410 -5.6161e-06
14:79683009 C T 0.214478 -5.3687e-06
14:79683956 A C 1.376442 -1.1425e-07
14:79691774 T C 0.070574 -1.1868e-06
14:79692735 G A 1.947486 -3.2613e-06
14:79698367 A C 1.314898 -3.0562e-05
14:79703848 C A 0.124369 1.0286e-05
14:79711359 G T 0.033345 -8.0510e-06
14:79722550 A C 0.372590 5.6998e-06
14:79723290 A C 0.619468 4.2155e-05
14:79726365 G T 0.479480 -1.9143e-05
14:79741880 G A 0.095297 -5.5387e-06
14:79756574 T C 0.031965 5.5364e-06
14:79769592 G C 0.033658 -6.7858e-06
14:79781410 T C 1.854797 5.8607e-06
14:79790958 A G 0.241833 -1.0335e-05
14:79797240 G A 0.132613 5.0735e-06
14:79811764 G A 0.094556 -1.6150e-05
14:79813041 C T 0.060326 2.1764e-05
14:79821593 C T 1.843085 3.7321e-06
14:79824172 G A 0.117304 -5.4595e-06
14:79826981 A G 0.890665 7.4747e-07
14:79835821 A G 0.028385 -4.8603e-06
14:79840093 A G 0.088695 1.7368e-05
14:79845367 G A 0.805690 -2.0401e-05
14:79847504 C T 0.137788 -4.3680e-06
14:79856264 G T 0.664828 1.7027e-05
14:79861660 G A 0.092013 4.6975e-07
14:79866657 T C 0.756379 -2.6319e-05
14:79904625 A C 0.060357 1.4636e-05
14:79928225 A C 0.099727 1.6139e-05
14:79943080 G A 0.555089 1.0762e-05
14:79945162 G A 0.445686 1.0670e-05
14:79947888 C T 0.241085 -3.6505e-05
14:79948806 C T 0.367283 -1.3001e-05
14:79950488 G A 0.992272 9.0235e-07
14:79963981 A G 0.143235 1.1735e-05
14:79966399 T G 0.040665 -6.8195e-06
14:79968788 G A 0.733722 1.7842e-05
14:79969772 G A 0.026981 -2.7002e-06
14:79977759 A G 0.025342 6.0256e-06
14:79988090 A G 0.097211 8.3135e-06
14:80001487 A G 0.160863 -1.0002e-05
14:80001533 A G 0.360636 2.2156e-05
14:80002096 C T 1.472276 -2.6575e-05
14:80006247 T C 1.827867 -1.8616e-05
14:80008858 G A 0.115604 8.2876e-06
14:80010215 G A 0.094678 5.8675e-06
14:80013634 G A 1.861552 3.6678e-05
14:80022063 T G 0.091690 6.4367e-06
14:80034427 C A 0.155181 -1.6223e-05
14:80034865 A G 0.210755 -4.1355e-05
14:80038158 C T 0.304573 -8.1894e-06
14:80044086 C T 0.127429 5.3603e-06
14:80054469 C T 0.058552 1.3310e-05
14:80054685 G A 0.229311 1.5005e-05
14:80056819 G A 0.072290 4.1822e-06
14:80061332 A C 0.154685 -1.6364e-05
14:80067828 T C 0.181313 3.1530e-05
14:80069712 C T 0.710498 -2.8034e-06
14:80077948 A T 1.254412 -4.1018e-05
14:80083126 C T 0.393472 -1.5641e-05
14:80093567 T C 0.247901 1.3823e-05
14:80099246 G T 0.396837 -5.8500e-06
14:80102233 G A 0.693775 1.0703e-05
14:80126204 T C 0.070686 5.1349e-06
14:80136018 T C 0.092373 -7.9931e-06
14:80136758 T C 0.147311 9.3207e-06
14:80137488 A G 0.313470 -4.3009e-06
14:80140401 T C 0.058769 -8.3887e-06
14:80148047 C T 0.048719 -1.4607e-05
14:80149564 G T 0.229053 2.0131e-05
14:80150875 G A 0.039224 1.7499e-06
14:80154162 A G 0.020243 1.3566e-05
14:80155113 C T 0.070951 1.2847e-05
14:80155415 G A 0.154372 2.7023e-05
14:80160429 C A 0.117814 1.2784e-07
14:80166705 A G 1.868260 -3.4085e-07
14:80166710 T C 0.517596 -7.5179e-06
14:80173873 T C 0.202357 2.2355e-05
14:80177236 G A 0.039465 1.1915e-05
14:80178812 G A 1.395389 2.0248e-05
14:80181753 A G 1.165391 -3.1504e-05
14:80182942 T C 1.753812 -2.3900e-06
14:80187929 A G 0.150762 3.1052e-05
14:80188380 G T 0.056648 -2.6955e-06
14:80200686 A G 0.333944 -3.3033e-05
14:80202344 C G 0.120136 1.5618e-05
14:80205541 G A 0.054880 -1.2900e-05
14:80210544 C T 0.025121 -1.7781e-05
14:80210614 G A 0.149674 6.5483e-06
14:80210712 C T 0.710485 -2.3189e-06
14:80216663 G A 1.169077 2.8063e-06
14:80243323 C T 0.147695 5.4052e-05
14:80246174 C T 0.037337 -3.6925e-06
14:80247360 G A 1.021028 -2.5876e-05
14:80260825 G A 0.054642 -1.5606e-05
14:80261202 G A 0.117015 1.4196e-05
14:80262418 T C 0.024523 8.7876e-06
14:80268231 C T 0.025454 1.2966e-06
14:80270546 G C 0.106948 2.4219e-05
14:80270782 G A 0.231898 1.2138e-05
14:80274098 C G 0.373899 -1.7592e-05
14:80286922 T C 0.073875 2.4004e-05
14:80290012 G A 1.143330 2.6467e-06
14:80293337 T C 0.044765 -2.1253e-06
14:80297518 G A 0.070271 -3.1556e-05
14:80300677 A C 0.468465 1.3056e-05
14:80302302 A G 1.845328 8.0956e-05
14:80308080 C T 0.297981 -2.7728e-05
14:80317318 T C 0.057933 -2.3921e-05
14:80317514 C A 0.770692 1.1495e-05
14:80324929 T C 0.024448 -3.6640e-06
14:80334036 A G 1.822767 9.6204e-05
14:80337926 A G 0.090932 7.2365e-06
14:80337984 T C 1.606783 3.8533e-05
14:80338219 C T 0.055686 -2.5408e-06
14:80340525 C T 0.677782 -2.8961e-06
14:80340787 A G 0.057705 8.0107e-06
14:80350043 C T 0.036354 1.0569e-05
14:80350118 G T 1.822828 8.6307e-05
14:80350164 T C 0.028185 -4.6469e-06
14:80363030 C T 1.795429 6.6690e-05
14:80363078 G A 0.194429 -2.8263e-06
14:80369809 G C 0.111348 -1.4760e-05
14:80376074 T C 0.146288 1.8053e-05
14:80377244 C T 0.203755 1.8368e-05
14:80381597 C T 1.411134 1.5174e-05
14:80386586 G A 0.116600 3.8094e-06
14:80389492 T C 0.062666 2.3294e-05
14:80397040 G C 0.055954 -6.6218e-08
14:80399981 G T 0.159591 5.7857e-06
14:80403863 G C 0.711154 5.5507e-05
14:80404502 A G 0.347754 9.6353e-06
14:80405359 G T 1.795351 -1.2222e-05
14:80408653 A G 1.194660 1.3480e-06
14:80409192 C T 0.227550 9.0459e-06
14:80409478 T G 0.376738 -2.0523e-05
14:80410005 A T 0.064522 -2.5591e-05
14:80410118 T C 0.027576 -1.3334e-05
14:80410441 C T 0.604652 -1.2858e-05
14:80417121 C T 0.651522 -3.7809e-06
14:80418814 G A 0.434324 -2.0728e-05
14:80430214 C T 1.134752 1.3662e-05
14:80430733 G A 0.041264 -3.5825e-06
14:80433537 C A 0.410355 3.2949e-06
14:80438310 G C 0.179439 -2.6452e-06
14:80439828 G A 0.075116 2.4250e-07
14:80451449 C T 0.210432 4.6473e-06
14:80455687 C T 0.029565 2.4935e-05
14:80457806 G T 0.344501 -3.1750e-06
14:80461289 T C 0.754693 -1.7349e-06
14:80468673 A G 0.078390 8.6745e-06
14:80475911 G A 0.039710 -4.7762e-06
14:80478417 C T 0.285888 3.2335e-06
14:80482819 A G 0.769618 1.2525e-05
14:80492184 T C 0.033570 3.8704e-06
14:80493255 G A 0.037259 -3.7116e-06
14:80493542 G A 0.034219 -1.3190e-06
14:80494623 T C 0.137890 1.3757e-05
14:80504017 T C 0.139998 1.2656e-05
14:80535596 A G 0.332734 -1.2017e-05
14:80539682 A G 0.082238 1.1534e-05
14:80540936 C T 0.288941 3.6170e-06
14:80544121 G A 1.439203 2.0264e-06
14:80550347 C A 0.082384 1.1875e-05
14:80550457 C T 0.259345 -2.6922e-06
14:80552095 A G 0.026298 3.1112e-06
14:80555155 A C 0.021582 -8.1310e-06
14:80566306 G A 0.354615 -2.9910e-05
14:80568647 A C 0.069659 -7.2365e-06
14:80570666 A G 0.078981 1.4243e-05
14:80570671 G T 0.020161 -6.0105e-06
14:80577440 T C 0.331024 -2.5308e-05
14:80582062 G A 0.179728 4.0507e-06
14:80583884 T C 0.068959 2.4681e-05
14:80585460 G T 0.331544 9.7014e-06
14:80592113 A G 0.553787 5.0798e-06
14:80606348 A G 0.147872 5.3522e-06
14:80628610 A G 0.886653 1.0545e-07
14:80642963 A G 0.207484 7.5503e-06
14:80647620 T G 0.111150 -4.2598e-07
14:80669580 C T 0.731914 -5.1825e-06
14:80686824 C T 0.026199 -2.5055e-05
14:80691146 T C 0.750694 -6.8453e-07
14:80699325 T G 0.178892 4.7932e-06
14:80699376 G A 0.586527 -2.9444e-06
14:80718966 C T 0.065841 -8.6665e-06
14:80742409 A C 0.112007 -1.4413e-05
14:80759331 A G 0.119065 6.0250e-06
14:80770166 A G 0.055652 -2.4123e-05
14:80780145 T C 0.027494 -6.6940e-06
14:80783020 T C 1.443558 2.0752e-05
14:80783517 A G 0.051555 1.3593e-05
14:80787619 G A 1.393604 3.2159e-06
14:80788318 A G 0.025808 -1.1087e-05
14:80803658 C T 0.036939 9.8411e-06
14:80808108 A C 0.089613 2.1953e-06
14:80812363 T C 0.036120 -3.6157e-06
14:80814322 G A 0.051810 1.5068e-05
14:80818532 T C 0.362390 -1.5453e-05
14:80840055 A C 0.108614 1.6227e-05
14:80840097 C T 0.028960 -2.1628e-05
14:80847724 T C 0.046802 6.5530e-07
14:80852509 G T 0.094382 -2.5696e-06
14:80853336 C A 0.538413 -3.5736e-06
14:80857756 A G 1.336491 2.6029e-05
14:80858785 A G 0.092013 -5.0969e-06
14:80864691 C T 0.050392 -4.5912e-06
14:80867397 G A 0.033818 1.1595e-05
14:80868992 T G 0.054669 -8.5496e-06
14:80871949 C T 0.631184 3.4664e-05
14:80876111 G A 1.347877 3.6073e-06
14:80880943 G C 0.064325 -1.1952e-05
14:80881358 T C 0.054159 -9.3093e-06
14:80885680 C T 0.057267 7.0922e-06
14:80887076 T C 0.054373 2.6967e-06
14:80887860 G A 0.045683 7.2364e-07
14:80893646 G A 0.111365 -7.3877e-09
14:80899969 G A 0.081783 -1.1750e-06
14:80914628 C T 0.093638 -1.3801e-05
14:80919694 G A 0.046914 -9.9354e-06
14:80921489 G A 0.026631 1.6833e-05
14:80923468 C T 0.755461 7.5050e-06
14:80945051 G T 0.238630 -5.4849e-06
14:80948833 C A 1.108658 -3.3956e-05
14:80950284 A G 0.108006 -3.2793e-06
14:80950963 C T 0.063872 5.0572e-05
14:80965839 G T 0.058195 -1.0982e-06
14:80971261 T C 0.097388 8.9991e-06
14:80972637 A G 0.235516 -1.1162e-05
14:80981911 G A 0.163616 1.4389e-05
14:80989369 C T 1.765055 -1.0334e-05
14:80998930 G T 0.073851 1.2504e-05
14:80999361 A G 0.516671 2.1606e-05
14:80999842 T C 1.873091 9.8741e-06
14:81000534 C T 0.093862 6.0064e-06
14:81000694 C T 0.020872 1.0205e-05
14:81001459 A C 0.024554 5.9107e-07
14:81001809 C G 0.358243 -1.1797e-05
14:81002976 T C 0.117739 2.0319e-05
14:81005393 C T 0.023316 5.0017e-06
14:81018109 T C 0.072046 -2.0064e-05
14:81022639 C T 0.089487 -4.6801e-06
14:81023317 A G 0.029742 -1.0312e-05
14:81024602 C T 1.059969 1.5539e-05
14:81033179 C A 0.134837 -1.8507e-05
14:81038719 G A 0.369914 2.8541e-05
14:81040093 A G 0.051490 6.7092e-07
14:81040660 G A 0.071274 -2.7465e-05
14:81044134 A C 0.068568 -2.1885e-06
14:81044837 C T 0.134086 -1.9976e-05
14:81045749 A G 0.053615 -3.8245e-07
14:81050435 A G 0.363149 -8.7638e-06
14:81073825 C T 0.033410 1.2554e-05
14:81074692 A G 0.029364 7.4041e-06
14:81093500 A G 1.883784 -1.5339e-05
14:81093712 C T 0.326505 4.9524e-05
14:81094189 C T 0.021470 9.0750e-06
14:81095138 C T 0.252767 2.2617e-06
14:81102059 C T 0.375211 1.1509e-05
14:81102232 T C 0.082966 1.6206e-05
14:81104208 A G 1.165939 -2.6926e-05
14:81105339 C T 0.041257 4.0846e-06
14:81106428 C T 0.514665 2.6164e-06
14:81107847 C T 0.093420 -1.9718e-05
14:81121669 A G 1.667021 9.0835e-06
14:81122530 C T 0.085846 1.0685e-06
14:81125880 T C 0.133008 2.4986e-05
14:81126016 G A 0.026852 4.0366e-06
14:81126429 G C 0.507852 1.2422e-06
14:81127514 T C 0.262993 -2.3712e-05
14:81132455 C A 0.040968 2.3599e-06
14:81132673 A C 0.073372 1.4823e-05
14:81133909 T G 0.436439 2.7011e-05
14:81140598 A G 0.224460 -1.9680e-05
14:81146492 T G 1.685132 1.2690e-05
14:81146626 C A 0.310859 -1.4721e-05
14:81155690 C T 0.114625 -3.8281e-06
14:81156395 A C 0.061979 -1.4665e-05
14:81162573 G C 0.046924 -2.7502e-06
14:81179952 T C 0.049787 -1.4807e-05
14:81181809 C A 0.193236 -1.8355e-05
14:81187202 T C 0.084482 7.9134e-06
14:81195148 T C 1.023823 9.9252e-07
14:81197318 A G 0.041750 2.9241e-06
14:81197747 C T 0.341587 2.7082e-05
14:81198771 G A 0.090945 8.7464e-06
14:81199231 G A 1.851363 1.9006e-05
14:81222739 C T 0.065933 -6.6008e-06
14:81224300 T C 0.040635 1.4992e-05
14:81226998 A C 0.130669 5.7468e-06
14:81228730 C T 0.828207 8.9320e-06
14:81233482 C T 0.148419 6.6536e-06
14:81233560 A G 0.843037 -3.9012e-06
14:81251255 C T 0.828003 1.0127e-05
14:81257935 C T 0.037633 1.8374e-06
14:81259336 C T 0.023999 -3.0528e-07
14:81260408 A G 0.041566 7.1553e-06
14:81269502 C T 0.062900 -6.6169e-06
14:81282840 A G 0.163399 5.7446e-06
14:81293204 A G 0.031306 -2.5968e-05
14:81297385 A G 1.144601 1.3742e-06
14:81304409 A G 0.166034 -2.6760e-05
14:81312152 T C 0.209320 -2.0510e-05
14:81320694 C T 0.043480 9.4989e-06
14:81323718 G A 0.085234 1.3862e-05
14:81330304 A G 0.066470 5.2145e-06
14:81359954 C T 0.850537 3.5288e-06
14:81360958 T C 0.989566 1.5699e-05
14:81363850 C T 0.232456 2.3349e-05
14:81368312 T C 0.055183 -7.4559e-06
14:81368817 C T 0.412364 1.0690e-05
14:81382845 A C 0.127051 1.6804e-05
14:81391680 T G 0.070574 1.7436e-05
14:81396669 T C 0.066456 -5.9741e-06
14:81400093 C T 0.434610 6.6249e-06
14:81406514 G A 0.298586 -6.3880e-06
14:81415002 A G 0.882489 3.2392e-06
14:81422178 A C 0.110161 -1.9338e-05
14:81423877 G A 0.054299 -2.0907e-05
14:81424857 A G 0.088205 -1.6496e-05
14:81451229 T C 0.722802 1.1082e-05
14:81454236 T C 0.529499 1.0037e-05
14:81456889 T C 0.194120 3.7588e-06
14:81464084 C T 0.075364 1.8363e-05
14:81466662 T G 1.734331 1.0492e-05
14:81470655 A C 1.522077 -1.3014e-06
14:81479958 G T 0.034556 -1.1364e-05
14:81481332 C A 0.526333 5.6053e-06
14:81483897 A G 0.228771 -4.7129e-05
14:81496452 C A 0.096497 -2.8823e-05
14:81499624 A G 0.117338 5.8231e-07
14:81503553 T C 0.508739 -1.0947e-05
14:81503935 C A 0.050950 -2.0080e-05
14:81514698 G T 0.044572 1.2054e-05
14:81523082 G A 1.607086 -1.1735e-05
14:81552437 A G 0.027542 -3.9303e-06
14:81558965 G A 0.260596 -1.7312e-05
14:81560244 C A 0.065562 7.4517e-06
14:81561209 G A 0.063376 -2.6026e-05
14:81569562 C G 0.094950 -1.2436e-05
14:81569678 A G 1.628559 -9.0512e-06
14:81575005 A C 1.308561 -9.5824e-06
14:81575419 C T 1.172245 -4.9442e-06
14:81575454 C T 0.327240 7.3867e-07
14:81578420 T C 0.043678 1.6797e-05
14:81579335 G T 0.113520 -8.6380e-06
14:81586934 C T 0.467057 2.6489e-05
14:81594380 T C 0.126633 -1.6452e-05
14:81596553 G A 0.143238 -4.2344e-06
14:81598912 C T 0.098136 9.5298e-06
14:81600241 G A 0.068333 1.5098e-05
14:81607064 A C 0.046499 -1.0160e-05
14:81607661 C T 0.561423 2.3657e-05
14:81610583 C G 1.841429 -2.5621e-05
14:81610942 T C 1.749467 -2.7538e-05
14:81613418 T G 0.172272 1.1892e-05
14:81614514 G A 0.941914 -2.9821e-05
14:81617567 T C 0.027885 5.3825e-07
14:81618582 A G 0.061778 1.2107e-05
14:81619569 C T 0.074395 -8.1317e-06
14:81620883 T G 0.922158 3.9155e-06
14:81621664 A C 1.402872 4.6060e-06
14:81629226 A G 0.035617 -1.4424e-05
14:81629448 T C 0.055781 8.7088e-06
14:81631721 A C 1.930831 1.5288e-06
14:81640635 G T 0.042702 -1.8575e-05
14:81651382 C T 0.080188 -1.8115e-05
14:81652067 C T 0.121826 3.9270e-06
14:81661050 C T 0.023251 5.7409e-06
14:81662747 T C 0.063522 -3.8795e-06
14:81668555 C A 1.536431 2.6070e-05
14:81672587 T C 0.029432 5.5200e-06
14:81701618 A T 0.025811 1.5985e-05
14:81705090 G A 0.222420 2.3311e-05
14:81712844 G C 0.220461 2.0412e-05
14:81719357 T C 1.062383 8.6193e-06
14:81722237 A G 0.074579 2.0090e-06
14:81725929 G C 0.117307 9.3090e-06
14:81726571 A G 0.211846 1.9271e-05
14:81737076 C A 1.180357 1.0553e-05
14:81743565 C T 0.080171 3.0509e-06
14:81743718 T C 0.198502 3.8581e-06
14:81744076 T C 0.023088 5.6001e-06
14:81744736 G A 1.700329 1.5063e-05
14:81746826 T C 1.320392 -1.0940e-06
14:81747571 C T 0.133249 9.8677e-06
14:81756495 C T 0.157694 2.0108e-06
14:81765127 G A 0.123152 3.4791e-06
14:81768210 G T 1.099122 -4.7545e-06
14:81780858 T C 1.567033 7.0055e-06
14:81781959 T C 0.044864 -5.3118e-06
14:81786388 T C 0.056570 -1.9278e-05
14:81786809 G A 0.196659 5.2859e-06
14:81787102 A G 0.026128 -2.3829e-06
14:81787482 G A 0.113557 -5.3174e-07
14:81793007 T C 0.035691 -3.2479e-06
14:81797248 C G 0.215579 -1.3788e-05
14:81798340 T C 0.034841 -1.2920e-05
14:81798823 C T 0.217327 -6.8502e-06
14:81799798 T C 1.609711 1.9340e-05
14:81801538 C T 1.167533 3.9336e-05
14:81807069 G A 0.061870 -1.1615e-05
14:81819809 G A 0.644528 8.9909e-07
14:81821798 C G 0.076499 -2.7223e-06
14:81824778 C T 0.038051 -3.0454e-06
14:81834388 T C 0.102120 9.6641e-06
14:81834672 A G 0.875315 2.4688e-06
14:81855193 C T 0.042783 2.0708e-05
14:81857441 G C 0.120575 -1.2755e-06
14:81867557 G A 0.180218 -2.2591e-06
14:81869899 G A 0.129945 -1.0727e-05
14:81869970 T C 0.322796 -2.4425e-06
14:81870257 C T 0.193212 7.6407e-06
14:81881126 G A 0.067187 -7.1947e-06
14:81881735 T C 1.413095 -3.6054e-07
14:81882508 T G 1.172973 -1.0284e-05
14:81885277 T C 0.043848 1.5458e-05
14:81890994 C G 0.171001 -1.6545e-06
14:81895823 A G 0.036619 -7.3943e-06
14:81901615 C T 0.829458 4.2444e-05
14:81906004 A G 0.053115 2.2521e-05
14:81919068 C T 0.094100 1.1622e-05
14:81920598 A G 0.767493 3.7355e-05
14:81922034 A G 0.146226 1.0274e-05
14:81923513 T C 0.094413 7.1867e-06
14:81925860 C T 0.185341 1.3703e-05
14:81926058 T C 0.473415 2.9392e-06
14:81927409 A G 0.833205 2.0677e-05
14:81932047 G T 0.792998 2.0559e-05
14:81932400 G A 0.102188 3.5475e-06
14:81942261 C T 0.050885 9.6812e-07
14:81945020 A G 0.107533 -1.6863e-05
14:81945991 T C 0.042420 -5.7729e-06
14:81959302 G A 0.153652 1.1810e-05
14:81972441 C T 0.028830 6.0781e-06
14:81972673 C T 0.399115 4.8904e-06
14:81973240 A C 0.125124 -6.4311e-06
14:82006536 T C 0.091309 1.1849e-05
14:82027612 T C 1.416448 -4.3663e-06
14:82030237 T G 0.070142 2.6827e-05
14:82040546 G T 0.053670 1.9493e-05
14:82044364 T C 0.106982 -8.9775e-06
14:82048091 C T 0.392601 -9.9011e-06
14:82049701 C T 0.708836 2.6909e-05
14:82049959 T C 0.546569 -1.0132e-05
14:82055904 A C 0.913536 -4.1841e-05
14:82062991 C T 0.542805 -5.6614e-05
14:82065377 T C 0.248779 1.2796e-05
14:82067572 G T 1.243431 -1.0423e-04
14:82073896 A G 0.099088 2.9703e-05
14:82074186 C T 0.053965 9.9370e-06
14:82090666 T C 0.034855 1.4530e-06
14:82100245 C T 1.112143 -2.7258e-05
14:82110476 T C 0.093182 -3.7814e-05
14:82111181 A G 0.373035 -4.8359e-06
14:82116341 T C 0.052078 2.8364e-09
14:82120479 G A 0.071294 -1.0950e-05
14:82133089 C T 0.245821 -9.5268e-06
14:82139633 T A 0.547385 4.1679e-05
14:82140300 C T 0.125130 -1.3663e-05
14:82160194 C T 0.919247 8.2692e-08
14:82174341 T C 0.126977 -1.0602e-05
14:82180614 C A 1.497159 -1.3963e-05
14:82185592 C G 0.202351 4.2746e-06
14:82187708 C T 0.340081 -1.7706e-06
14:82193795 A G 0.183505 -1.6709e-05
14:82209034 A G 1.958138 -1.1939e-05
14:82209820 C A 0.169267 -9.5746e-06
14:82217909 T A 0.078305 -2.3710e-05
14:82218469 T G 0.070308 -1.6807e-05
14:82229861 G A 0.029527 -3.3036e-06
14:82250713 G T 0.027749 -1.2910e-05
14:82251849 A G 0.416791 -5.1462e-05
14:82258639 T G 0.186259 -2.1676e-05
14:82267267 G C 0.566002 1.5452e-05
14:82268455 G A 0.065474 -3.9999e-06
14:82270572 G A 0.040808 8.0115e-06
14:82271725 C T 1.031782 1.8063e-05
14:82283082 A G 1.445819 -1.7783e-05
14:82287806 G A 0.174197 -2.3759e-05
14:82288628 A G 0.169141 -7.1929e-06
14:82289273 C T 0.715673 -2.8056e-05
14:82292176 T C 0.203847 -7.2294e-06
14:82293799 A T 1.216270 -2.3008e-05
14:82297198 A G 0.061618 -5.4644e-06
14:82298300 A G 0.189397 1.0502e-05
14:82299173 T A 1.181401 4.7179e-05
14:82299541 G A 0.060520 5.8906e-06
14:82300192 T C 0.237461 1.0214e-05
14:82304506 A G 0.159441 5.3720e-05
14:82333602 T C 0.032570 1.0886e-05
14:82334611 T C 0.132263 -1.8661e-05
14:82343623 A G 0.040828 -3.3230e-05
14:82347371 T C 0.038449 -1.2295e-05
14:82360895 G T 0.869692 -8.2425e-05
14:82373178 T C 0.139287 7.5878e-06
14:82379540 A G 0.049535 -6.5421e-06
14:82382925 T G 0.058559 -2.7200e-05
14:82395020 C A 0.372597 -2.3822e-05
14:82396201 T C 0.077213 2.2003e-06
14:82396252 G A 0.060639 -2.5409e-05
14:82409356 A G 0.074511 5.7720e-06
14:82410620 T C 0.034406 9.4004e-07
14:82421003 G A 0.520798 -2.1415e-05
14:82424266 C T 0.075894 -9.6334e-07
14:82430988 T C 0.091516 5.3702e-06
14:82430998 C T 0.666437 -1.1054e-05
14:82432372 C T 0.043919 6.6051e-06
14:82433929 T C 0.244335 -1.4435e-05
14:82440755 C T 0.040448 6.2726e-06
14:82445130 A G 0.027794 1.1922e-05
14:82452908 A G 1.787644 -5.0696e-06
14:82454275 G A 1.412718 2.4527e-05
14:82458472 T G 0.835472 -3.4281e-06
14:82459297 G A 1.840861 -8.4751e-06
14:82462847 C T 1.103732 1.0358e-05
14:82463867 G A 0.154797 -1.3425e-05
14:82466792 T G 0.132063 -7.8457e-06
14:82467586 T C 0.073715 5.4810e-06
14:82469360 T G 1.323575 8.2406e-05
14:82473102 A G 0.197081 -2.9807e-05
14:82496230 C G 0.120323 3.5867e-05
14:82496822 T C 1.748281 1.8475e-05
14:82507079 T C 1.946222 -1.6418e-05
14:82508053 A G 0.225197 -3.2957e-05
14:82510077 T C 0.298205 2.1850e-05
14:82510563 A G 1.032200 2.3358e-05
14:82525581 A G 0.322497 -1.2552e-05
14:82542265 G A 0.361877 -7.4501e-07
14:82543157 A G 0.035059 -4.2245e-06
14:82547222 T C 0.022786 9.5543e-06
14:82550856 G A 0.019950 1.1634e-05
14:82551186 C T 0.307235 8.5684e-06
14:82555281 G A 1.037031 -7.2004e-06
14:82555706 G T 0.202153 -1.6416e-05
14:82560428 T C 0.046244 -1.5914e-06
14:82562724 T C 1.624139 7.3594e-07
14:82562772 T C 0.084751 -9.7316e-06
14:82568818 A G 0.045683 2.2882e-05
14:82577784 G A 0.020287 -1.9277e-05
14:82578829 G T 0.039492 8.9113e-07
14:82586324 G A 1.163157 -1.9439e-05
14:82586465 A G 0.077115 -1.6228e-05
14:82591434 A G 0.179317 2.2171e-05
14:82599970 C T 0.129356 1.0424e-05
14:82613787 C A 0.312209 2.1236e-06
14:82624339 T G 0.085866 1.4728e-05
14:82626411 T G 0.057457 -1.7754e-05
14:82626451 A G 0.035348 5.9684e-07
14:82628192 C T 0.053972 -1.9382e-05
14:82628730 T C 0.023197 -5.9649e-06
14:82646547 G T 0.092424 2.8811e-05
14:82649293 T C 0.029453 5.6772e-07
14:82657395 T G 0.197129 -1.0021e-05
14:82658076 T G 0.129071 2.7054e-06
14:82659624 G T 0.020249 -1.5941e-05
14:82661389 G A 0.957189 1.1495e-05
14:82667289 G A 1.886245 -3.2168e-06
14:82670994 T C 0.036337 -5.1927e-06
14:82671043 T C 0.071393 1.4173e-05
14:82674290 T C 0.100128 -1.8282e-05
14:82674427 C G 0.156395 9.3300e-06
14:82683633 A G 0.360490 7.2393e-06
14:82691200 T C 0.154576 -9.5848e-06
14:82695681 A G 0.072719 1.1827e-05
14:82703080 T C 0.162936 -9.8020e-06
14:82724984 T C 0.329834 1.2982e-05
14:82737243 T G 0.358321 2.2183e-06
14:82746518 T C 0.103926 1.3036e-06
14:82747515 C T 0.084764 1.4668e-05
14:82748240 C G 0.332122 8.1212e-06
14:82755793 G A 0.069033 8.5120e-06
14:82758630 C T 0.978554 8.9926e-06
14:82774372 A G 0.042229 1.2049e-05
14:82783075 C T 0.832362 7.6569e-06
14:82791975 A G 0.044323 5.7535e-06
14:82792541 T C 0.021419 6.8327e-06
14:82795780 G A 0.038959 -1.9037e-05
14:82808940 G A 0.061057 1.0333e-05
14:82810230 G A 0.233976 -1.6889e-05
14:82824290 A G 0.131498 -3.6212e-06
14:82825294 G T 1.244372 7.4165e-06
14:82826357 A G 0.124342 -7.6042e-06
14:82826544 A T 0.028419 2.9531e-06
14:82829319 C T 0.079501 1.5192e-06
14:82832692 T G 0.069023 1.6823e-05
14:82833609 A G 0.394634 1.1835e-05
14:82833704 G A 1.057875 1.9689e-05
14:82853905 A G 0.060170 -1.0822e-05
14:82855111 T C 1.487609 3.0497e-05
14:82861504 G A 0.309333 4.0933e-06
14:82862958 T C 0.083469 3.7439e-05
14:82876217 A G 0.265006 8.2674e-06
14:82877566 G C 0.238181 -9.6246e-06
14:82886554 T C 0.026818 -1.5089e-05
14:82887739 T C 0.998473 1.9325e-05
14:82891264 T C 0.113714 -1.5156e-05
14:82900832 T C 0.062309 3.8248e-05
14:82904287 A G 0.257190 1.2625e-05
14:82925331 C A 0.078342 -3.1360e-05
14:82927545 A G 0.100050 -1.4135e-05
14:82928140 A G 0.262701 1.2858e-05
14:82929718 A G 0.054492 -4.2045e-05
14:82931117 T G 0.031394 -9.1536e-06
14:82938693 T C 0.020603 -2.1648e-05
14:82941991 A G 0.745717 -6.3319e-05
14:82942293 G A 0.443939 2.5414e-06
14:82944877 G A 0.079005 9.5638e-06
14:82953176 A G 0.083935 -4.0071e-06
14:82953854 T C 0.364757 -6.2820e-06
14:82953924 C T 0.439760 -2.2489e-05
14:82955550 G C 0.178501 3.1110e-06
14:82956823 C T 0.022310 -8.4593e-09
14:82959764 C T 1.754958 -1.5175e-06
14:82963668 C A 0.493569 1.0866e-05
14:82964866 T G 0.020960 -1.5466e-06
14:82984940 G T 0.776081 1.3274e-05
14:82986344 C A 0.188612 4.7434e-06
14:82994812 G A 0.489323 3.9945e-06
14:82996427 T C 0.081572 2.8217e-05
14:83013876 G C 0.387855 -1.8173e-05
14:83015869 C T 0.105656 1.7079e-06
14:83022136 G A 0.047006 -5.0280e-06
14:83022282 A C 1.571109 -1.4714e-05
14:83030240 C T 0.049195 -1.9011e-05
14:83039105 T C 0.033702 -2.9970e-06
14:83040373 A G 0.089259 -2.5110e-05
14:83049467 G A 0.190648 -3.5908e-05
14:83053482 G T 0.097449 7.9544e-06
14:83057383 T C 0.026933 -4.2795e-06
14:83058722 A G 0.089592 4.0382e-07
14:83061407 G T 0.449895 -1.9652e-06
14:83066038 C T 0.744126 -7.5021e-06
14:83074963 C T 0.559556 8.5264e-07
14:83077368 T C 0.055747 -1.0671e-05
14:83077380 G C 0.128139 -4.5856e-05
14:83077733 G T 0.614617 5.4912e-06
14:83082550 G C 0.109382 1.8331e-05
14:83094138 T C 0.613967 -3.5038e-06
14:83108635 G T 0.189785 -7.0939e-06
14:83111385 C T 0.071131 -1.8898e-06
14:83111714 G A 0.058521 -1.3962e-05
14:83113903 G A 0.395977 1.3142e-07
14:83126007 G A 0.058814 -2.3601e-05
14:83133909 A C 1.076584 1.3047e-05
14:83134987 G A 0.058338 1.7707e-05
14:83136530 G A 0.466799 9.7722e-06
14:83143138 G A 0.064410 -9.5805e-06
14:83145596 C T 0.199505 1.6771e-05
14:83150021 A G 0.043310 -3.2055e-05
14:83153953 T A 0.279608 -1.8828e-05
14:83161634 A G 0.608959 8.2076e-06
14:83163139 A C 0.129441 2.1649e-07
14:83163335 G T 0.437221 -2.0708e-05
14:83173687 T C 0.079454 3.0914e-06
14:83176411 A G 0.067412 -3.2638e-06
14:83176692 C T 0.086651 -4.2628e-06
14:83177840 T C 0.053180 -2.6892e-05
14:83182532 C A 0.032798 -2.7901e-05
14:83195794 T C 0.140861 -1.3219e-05
14:83200746 C T 1.838906 1.0176e-05
14:83208379 T C 0.022010 1.1748e-05
14:83212101 T C 0.048658 2.5686e-05
14:83214639 T C 0.084866 -2.3280e-06
14:83214659 C A 0.080253 1.0747e-05
14:83218354 T C 1.203558 6.3505e-06
14:83219238 A G 0.603547 1.2402e-05
14:83222515 C G 1.916738 6.6774e-06
14:83223401 A G 0.539038 -1.5553e-07
14:83229938 C A 0.636736 -2.4504e-09
14:83231703 C T 0.709033 -3.2360e-05
14:83239164 A C 0.049114 1.2702e-05
14:83241643 A G 0.141045 5.1691e-06
14:83249241 A G 0.030527 -9.9655e-06
14:83250054 C A 0.050753 -2.3550e-05
14:83255205 C G 0.161726 9.8746e-06
14:83256202 A G 0.104293 -3.7287e-07
14:83256589 T C 1.258900 -7.2966e-05
14:83257787 C T 0.128058 -3.5333e-05
14:83258595 C T 1.431947 -2.4002e-05
14:83258878 A G 0.132324 -3.4194e-05
14:83261245 T C 0.141579 1.1433e-05
14:83261763 A G 0.752697 3.4413e-05
14:83262064 A G 0.435034 -1.0654e-05
14:83262456 T C 0.055482 6.3855e-06
14:83264580 G A 0.637423 2.1504e-06
14:83265587 C T 0.041349 -2.9492e-06
14:83267761 G A 1.066256 6.4871e-06
14:83268537 A G 0.093723 -7.3911e-06
14:83269078 T A 0.179827 -2.2756e-05
14:83272825 T C 0.020253 -1.4028e-05
14:83275330 C T 0.549897 2.3284e-05
14:83284434 G A 0.109189 3.8974e-06
14:83286101 T C 0.052238 -1.4269e-05
14:83289053 C A 0.169872 -7.0910e-06
14:83301137 G A 0.438910 -3.6353e-07
14:83307073 C T 1.571871 5.6371e-06
14:83313423 C T 0.031921 -1.5760e-05
14:83314666 A C 0.031540 1.2200e-05
14:83317002 A G 0.026138 2.4805e-06
14:83322964 A C 0.182009 1.8223e-05
14:83328086 C A 0.178032 1.2147e-05
14:83328119 T C 1.387617 2.9625e-05
14:83328866 A G 0.215124 -2.3612e-05
14:83339539 T G 0.130948 1.6523e-05
14:83340568 G T 1.413949 -4.3304e-06
14:83349618 T C 0.258421 -2.7852e-05
14:83352936 G A 0.132896 1.2180e-05
14:83354938 A G 0.147144 6.2229e-06
14:83359637 T C 0.032767 -1.8976e-05
14:83364679 C A 0.256323 -2.4493e-05
14:83366081 C T 0.378648 1.8164e-05
14:83368611 T C 0.454682 -1.7322e-06
14:83369947 C A 0.039006 -1.2462e-05
14:83370497 T C 1.693520 -4.9911e-06
14:83372787 T C 1.345901 1.5889e-05
14:83373571 G A 0.106476 1.4423e-06
14:83385319 A G 0.143371 9.3656e-06
14:83385440 C T 0.145036 2.2572e-05
14:83394142 G A 0.410767 5.3060e-05
14:83394430 A G 1.904720 -1.6593e-05
14:83399432 G T 0.471474 -9.0523e-06
14:83400851 G A 0.882893 -2.6107e-05
14:83405833 C G 0.057552 -8.9999e-06
14:83417466 G A 1.012909 1.4143e-05
14:83418079 C G 0.163936 1.6190e-05
14:83418316 C A 0.173700 3.4247e-06
14:83421618 G A 0.069577 -4.1253e-06
14:83425981 C A 0.129513 -1.4679e-05
14:83426730 T C 0.360524 1.0086e-05
14:83428370 C T 0.130856 1.8513e-05
14:83437529 G A 0.206794 2.7610e-05
14:83439837 T C 0.117158 -7.3789e-06
14:83445649 G A 0.150259 1.6249e-05
14:83447335 T C 0.034403 -1.3154e-05
14:83448620 C G 0.557707 4.3964e-06
14:83451699 G A 0.198216 4.2871e-05
14:83464657 C T 0.035440 -1.0929e-05
14:83467394 C T 0.083860 2.3270e-05
14:83467690 A G 0.039625 -2.6447e-05
14:83468214 G A 0.170012 1.3108e-05
14:83485260 T C 0.045524 4.3388e-06
14:83489324 T C 0.449579 1.4745e-05
14:83502288 C A 0.273002 -4.6370e-05
14:83504098 T C 0.041236 2.9762e-05
14:83506117 C T 0.911329 2.2419e-06
14:83507723 C T 0.137353 3.0955e-06
14:83515673 G A 0.285558 -1.8485e-05
14:83517221 G A 0.046554 7.4883e-06
14:83521062 T C 0.027025 1.0134e-05
14:83524892 G A 0.398928 -8.7701e-07
14:83527514 A G 0.086508 -8.4207e-06
14:83538303 T C 0.143541 6.9539e-06
14:83540958 G A 1.271098 -1.4503e-05
14:83546370 G A 0.038438 1.5985e-06
14:83551276 G A 0.149660 4.6260e-06
14:83552663 T C 0.033291 -8.9360e-06
14:83558040 C T 1.961086 -7.4745e-06
14:83570084 T C 0.166228 -5.8432e-06
14:83573750 G T 0.038894 -1.6212e-05
14:83575643 T C 0.963782 -1.1051e-05
14:83589975 T C 1.211190 -1.3527e-05
14:83590161 G C 0.027209 2.8805e-06
14:83596318 G A 0.028980 1.8326e-06
14:83596807 T G 0.149939 2.8186e-06
14:83597012 T C 0.073157 -5.5442e-06
14:83605607 T C 0.084465 1.2229e-05
14:83609608 C T 0.026508 3.7650e-06
14:83618392 G A 0.128506 8.1170e-06
14:83625007 A G 0.125025 -3.1104e-06
14:83627593 T C 0.023931 -1.4601e-05
14:83632616 C T 0.116621 9.9474e-06
14:83646648 T C 0.026481 5.0429e-06
14:83651817 G C 0.057545 1.5919e-05
14:83653426 G T 0.042664 -9.7734e-06
14:83661549 T C 0.320569 -3.5149e-05
14:83665111 T C 0.547076 5.2129e-06
14:83688517 C T 0.125117 -3.0368e-06
14:83692720 T C 0.028817 -1.7747e-05
14:83697989 G T 0.046469 -1.6600e-06
14:83700308 A G 0.339210 1.3422e-05
14:83708871 C T 1.581839 1.7128e-05
14:83709233 C T 0.039747 -1.8237e-05
14:83714880 G A 0.035759 3.8064e-06
14:83715893 C G 0.041236 1.2351e-05
14:83732530 C T 0.098340 1.3371e-05
14:83739196 C T 0.069050 -2.0724e-05
14:83747622 T C 0.551971 1.0931e-05
14:83769962 A G 0.147936 -3.9724e-05
14:83771401 A G 1.843258 -2.7571e-06
14:83775268 A G 0.084197 -7.2642e-06
14:83779027 G A 0.069037 1.3964e-05
14:83781389 A G 0.236481 -1.7959e-05
14:83786596 G T 0.069679 2.6731e-06
14:83790259 G T 0.189353 -1.5423e-05
14:83790440 G A 0.070172 -1.5736e-05
14:83798831 T C 0.033043 1.0939e-05
14:83821017 G A 0.257965 -4.8705e-06
14:83834786 G A 0.253321 -4.9445e-06
14:83844095 T C 0.838757 1.1731e-05
14:83846773 T G 1.932833 -3.1797e-06
14:83849377 T C 0.056556 1.4086e-06
14:83851575 A G 0.817464 -2.0531e-06
14:83867201 T G 0.037935 -1.0694e-05
14:83867535 G A 0.691483 1.2963e-05
14:83868945 T C 0.066973 -2.5276e-05
14:83874453 T G 0.078522 -1.0728e-05
14:83875349 G A 0.130591 5.0678e-06
14:83886160 G A 0.062683 -1.7135e-05
14:83893484 T C 1.119211 3.3917e-06
14:83909578 C T 0.139563 2.3344e-05
14:83910300 C A 0.029935 -1.4703e-05
14:83912595 G A 1.839753 3.9274e-06
14:83921912 A C 0.044895 -1.7113e-05
14:83924135 T C 0.120748 8.7480e-06
14:83929692 C T 0.049831 1.8781e-05
14:83930712 A G 0.256200 -2.2598e-06
14:83931007 T C 0.114907 6.9627e-06
14:83947495 G C 1.085638 4.8500e-06
14:83949611 C T 0.133671 -2.0485e-06
14:83951017 T G 0.061581 -2.7854e-05
14:83951809 A C 0.043045 1.3599e-05
14:83951968 A C 0.025482 3.8755e-06
14:83967068 C T 0.093607 -4.0406e-07
14:83970270 A G 0.041056 1.1609e-05
14:83971345 T C 0.065637 1.3795e-05
14:83973260 C A 0.855358 -8.8771e-07
14:83975699 T C 1.076938 -1.0714e-06
14:83979084 T C 0.044252 1.3165e-05
14:83981703 A G 0.131872 -2.7121e-06
14:83997052 A G 0.032084 1.9704e-06
14:83998878 G A 1.005919 2.0473e-06
14:83999336 T C 0.054846 1.8841e-05
14:83999589 G A 0.192032 1.7165e-05
14:83999677 A C 0.056600 -1.2873e-06
14:83999743 A G 0.850646 -2.4872e-05
14:84001479 C T 0.943158 -2.9614e-06
14:84001998 C T 0.186021 4.7913e-05
14:84028498 G A 0.024356 2.4208e-06
14:84063580 G A 1.483434 2.5428e-05
14:84080214 G A 0.129601 -1.5428e-05
14:84081594 A G 0.481915 3.8905e-05
14:84083811 G T 1.144656 4.6304e-05
14:84086981 C T 0.132073 1.1422e-05
14:84090962 T C 0.287839 -4.6595e-06
14:84092923 A G 1.415047 -1.3906e-06
14:84100567 C T 0.139610 -1.7404e-05
14:84115058 C T 0.134830 -7.7924e-06
14:84116748 A G 0.304182 -3.7964e-05
14:84119756 G A 1.511303 -2.3270e-05
14:84126127 A G 0.209735 1.1894e-05
14:84127410 G A 0.059884 3.3696e-06
14:84131434 A G 0.063383 4.2849e-08
14:84132020 T C 0.030870 1.1197e-05
14:84136554 A C 0.112153 -1.7322e-05
14:84142856 C T 0.942574 1.1732e-05
14:84158504 A T 0.096490 6.3317e-06
14:84163198 A G 0.032628 5.0751e-06
14:84177779 T C 0.263840 8.4660e-06
14:84178727 C T 0.027069 2.9040e-06
14:84180132 C T 0.367426 1.3460e-05
14:84194389 T C 0.029640 3.2560e-06
14:84194540 G A 0.046064 2.8915e-06
14:84209195 A G 0.450657 1.4560e-05
14:84210553 G A 0.069693 4.2285e-06
14:84210672 G A 0.521744 -2.3595e-05
14:84211769 G A 1.398711 1.8346e-06
14:84219900 A G 0.100087 1.3315e-05
14:84226305 G A 0.044619 1.6894e-05
14:84232174 G A 1.400574 2.3755e-06
14:84235570 C A 0.031207 -3.8472e-06
14:84242268 A G 1.588992 -3.6841e-06
14:84243611 G T 0.551608 9.6078e-06
14:84244339 A C 0.235910 -1.1864e-05
14:84246792 C T 1.778366 1.8459e-08
14:84251486 T C 0.099397 1.3609e-06
14:84256553 T G 0.024020 -1.5564e-06
14:84257037 A G 0.036847 -1.4583e-05
14:84259023 C T 0.096439 -4.9370e-06
14:84259791 G T 0.239487 -7.3006e-06
14:84264595 G C 0.675358 8.6358e-06
14:84273795 A C 0.122927 -2.5405e-07
14:84274399 C T 0.508148 1.6602e-05
14:84276037 T C 0.238545 6.1827e-06
14:84284408 G T 0.297892 1.7116e-05
14:84287568 T C 0.051215 -1.1142e-05
14:84290542 A G 0.098027 -2.2558e-06
14:84303807 A G 0.227095 -5.8348e-05
14:84314488 G A 0.152686 -3.7489e-05
14:84319597 T G 0.058338 7.7810e-06
14:84319729 G A 0.123329 1.6199e-06
14:84324438 C T 0.600817 9.6789e-06
14:84325248 C T 0.296951 -3.9884e-06
14:84329748 A C 0.031017 2.1707e-05
14:84346195 T C 0.111960 6.0445e-07
14:84359645 A G 0.036123 -4.1458e-05
14:84375687 G A 0.019882 -1.3042e-05
14:84377228 T C 0.564751 1.4363e-05
14:84378521 T G 0.203935 1.5418e-05
14:84382486 A G 0.080362 7.7841e-06
14:84399769 A G 1.208620 1.7133e-05
14:84409474 T C 0.044306 -5.1125e-06
14:84413122 T C 0.132083 4.1586e-06
14:84419251 A G 1.954334 -1.0704e-05
14:84421712 T C 0.388562 7.4807e-06
14:84425231 C G 0.042709 -7.7075e-06
14:84432898 C T 0.123550 -1.7897e-05
14:84435876 A C 0.024781 7.1673e-06
14:84438761 T C 1.072046 1.9485e-05
14:84440363 G A 0.078138 1.2098e-05
14:84441623 C T 0.047873 1.9452e-05
14:84455555 C T 0.448076 1.3790e-05
14:84458046 A C 0.078475 3.4937e-06
14:84460810 C T 0.051191 -1.7898e-05
14:84463788 C T 0.632319 8.7513e-06
14:84469740 A G 0.052857 -1.8511e-05
14:84470423 A G 0.061561 -1.2556e-05
14:84471565 C T 0.039554 2.1934e-05
14:84471634 G A 1.245651 3.1458e-05
14:84477484 C A 1.665876 6.0028e-05
14:84485028 A C 0.405062 2.1922e-06
14:84485390 G A 0.365484 7.5782e-06
14:84505181 A G 0.029136 -1.4522e-05
14:84508641 T C 0.027161 2.6029e-05
14:84509996 T C 0.047237 2.0320e-05
14:84516643 C A 0.045068 2.1445e-05
14:84529934 T C 0.136414 -1.7417e-05
14:84539299 C T 0.034053 -1.3482e-05
14:84544301 C G 0.044653 1.6289e-05
14:84562483 C T 0.073202 4.2101e-06
14:84563052 T C 0.251101 1.1954e-05
14:84563846 A C 0.035270 2.0082e-07
14:84572495 G T 0.105221 -1.5291e-05
14:84573532 A C 1.379356 -1.2868e-05
14:84586827 G A 0.374837 -2.3719e-06
14:84594167 T C 1.388117 -1.2390e-05
14:84606845 C A 0.116845 2.8007e-06
14:84607041 C T 1.423427 -1.2278e-05
14:84611008 T C 0.190992 5.9265e-06
14:84616115 C T 1.339680 -7.0976e-06
14:84622854 C T 0.211047 -1.0469e-05
14:84628673 C T 0.582522 -1.0088e-05
14:84630872 G A 0.073178 1.1028e-05
14:84634432 G A 0.301061 -1.9494e-05
14:84654448 G A 0.102301 -5.2764e-06
14:84671390 T C 0.158843 6.6180e-06
14:84682351 G A 0.037908 2.8403e-06
14:84683440 A C 0.022245 -4.1535e-06
14:84697495 A G 1.234612 -1.4173e-05
14:84702576 A G 1.533708 -1.1492e-05
14:84704145 A G 0.299195 -3.8612e-05
14:84708524 T C 0.034576 -4.9234e-06
14:84708764 A C 0.064291 -7.2879e-06
14:84713607 A G 0.062822 2.0452e-06
14:84715795 G A 0.771539 -8.0869e-06
14:84719361 A T 0.026525 -3.6994e-06
14:84723226 G T 1.517562 -2.4324e-05
14:84729517 C T 1.038506 -3.6386e-05
14:84729851 T C 0.479773 1.4312e-05
14:84740758 A G 0.039288 8.7619e-06
14:84765126 T C 0.135425 -7.8969e-05
14:84768408 G A 0.071073 2.8706e-05
14:84775209 A G 0.940065 -2.5461e-05
14:84789486 C A 0.050715 -1.5209e-05
14:84795619 C A 0.118623 -6.0406e-06
14:84796117 T C 0.167186 2.3492e-05
14:84804488 T C 0.025216 2.0527e-05
14:84810351 G A 0.235003 6.1204e-07
14:84828418 A G 0.154400 4.2453e-07
14:84829006 A G 0.213794 -4.1605e-05
14:84839683 T G 0.351967 1.3447e-05
14:84843923 T C 0.034287 -6.8302e-06
14:84856376 T G 0.222073 4.8764e-06
14:84867375 T G 0.074137 1.5732e-05
14:84870088 T G 0.701094 4.8531e-05
14:84873191 A G 0.106693 -8.8922e-06
14:84880551 G T 0.045422 1.5320e-05
14:84897147 A G 0.111035 1.2641e-05
14:84907162 C T 0.022850 -2.2981e-06
14:84917069 A C 0.778559 -3.6340e-06
14:84920365 T C 0.022044 9.8018e-06
14:84938169 T C 0.085203 1.1907e-05
14:84942340 T C 0.068129 -2.2368e-05
14:84959510 T C 0.022837 8.2540e-06
14:84959799 A C 0.025873 1.7199e-05
14:84985860 C T 1.552107 -2.9552e-05
14:84987554 T C 0.053156 -1.5010e-05
14:84995793 C T 0.422989 1.9730e-05
14:85019897 A C 0.030612 -2.1413e-05
14:85025653 T C 0.491958 -2.0763e-05
14:85025827 A G 1.405085 2.6111e-05
14:85032707 G A 1.086787 -5.6246e-05
14:85034022 A C 1.962143 1.8541e-06
14:85038527 G C 0.049678 3.6645e-06
14:85039015 G A 0.529937 3.4310e-05
14:85039240 G A 1.617554 1.5174e-05
14:85039577 A C 0.041763 8.6460e-06
14:85044684 T G 0.253528 1.5403e-05
14:85048815 C T 0.999772 -1.1496e-05
14:85052041 G T 0.046751 -5.6909e-06
14:85057504 C T 0.227853 -1.1288e-05
14:85057698 C T 0.074473 1.8231e-06
14:85066093 A G 0.110164 1.9253e-05
14:85074995 C T 0.298950 -2.2521e-06
14:85076353 T C 0.039805 3.2626e-06
14:85078384 T G 0.637317 -1.6490e-05
14:85084507 T C 0.069809 -1.3445e-05
14:85088706 C T 0.038228 -8.4620e-06
14:85095687 T C 0.757392 3.3559e-05
14:85108367 T C 0.032169 5.0076e-06
14:85109747 C A 0.589879 -2.9314e-05
14:85113652 C A 0.085914 1.2393e-05
14:85114009 G A 0.018377 3.0298e-05
14:85135584 T C 0.465470 -2.6179e-04
14:85140984 A G 1.707704 -5.4754e-05
14:85143654 A C 0.073399 -1.4148e-05
14:85147599 A G 0.103246 5.5109e-06
14:85153170 G T 1.635427 -1.9316e-05
14:85157846 A C 0.098146 -4.4890e-07
14:85159072 G A 0.075252 1.5184e-05
14:85161244 C T 0.034158 -8.8725e-06
14:85161541 C T 0.103790 -5.9692e-06
14:85164660 G A 0.494365 -5.8599e-06
14:85172137 A C 0.102824 -5.3496e-06
14:85173227 C T 0.828618 -9.6111e-06
14:85184082 T C 0.044344 2.7015e-05
14:85184503 G T 0.028066 -9.0132e-06
14:85185285 C T 0.488670 2.8846e-05
14:85199077 A G 0.048798 1.0838e-05
14:85202017 C T 0.353191 -1.0637e-05
14:85203884 C T 0.308524 -6.5281e-06
14:85204231 G A 0.074011 -1.0125e-05
14:85217777 A G 1.614817 -4.3150e-05
14:85224958 A G 0.073912 -1.5966e-05
14:85226972 C T 0.629532 -2.1442e-05
14:85230260 C T 0.068778 -1.3031e-05
14:85233350 G T 0.692959 2.7324e-06
14:85233791 G A 0.246528 -1.3036e-05
14:85235482 C T 0.020219 -2.5146e-05
14:85243917 C T 0.062043 -1.4045e-06
14:85257945 A G 0.026995 -1.0480e-06
14:85259883 G A 0.049879 1.1684e-05
14:85272343 G A 0.713371 -2.1691e-05
14:85276825 C T 0.088926 2.0355e-05
14:85278343 G A 1.284317 -1.4822e-05
14:85279667 G A 0.575233 4.3299e-06
14:85283229 T C 0.109094 -4.1337e-06
14:85287014 C T 0.328467 2.0236e-05
14:85302957 C T 0.287795 -6.0675e-06
14:85304288 A G 0.054540 3.4471e-05
14:85310791 A G 0.675208 -1.7009e-05
14:85313024 G C 0.027484 -3.6592e-06
14:85336215 G T 0.237943 3.7539e-05
14:85350543 T C 0.107295 -1.4005e-05
14:85353547 G A 0.057505 -8.8337e-06
14:85361967 G A 0.248241 -4.8059e-06
14:85366143 G A 0.245328 2.2301e-05
14:85388834 A G 0.068251 1.5633e-06
14:85389034 A G 0.231518 -7.6943e-06
14:85389462 A G 0.021942 1.9131e-06
14:85394158 T C 0.099448 1.6518e-05
14:85396705 T C 0.022650 -2.4063e-06
14:85396939 A G 0.074915 1.8162e-05
14:85411159 T G 0.022388 6.8993e-06
14:85411463 T C 0.267335 -2.8564e-06
14:85425061 A G 0.557078 2.5895e-05
14:85426614 A G 0.037687 -4.4021e-06
14:85428969 A G 0.064464 1.7905e-05
14:85435351 T C 0.363863 1.0587e-07
14:85441441 G A 0.088579 -9.5162e-06
14:85448621 C T 1.217833 2.0686e-05
14:85457407 G A 0.221383 1.6521e-05
14:85468837 C T 0.064821 -1.5057e-06
14:85469358 G A 0.038656 -2.8341e-06
14:85475673 T C 1.622518 -1.2924e-05
14:85478265 A G 0.405527 -2.7009e-05
14:85481250 T G 0.209395 4.2543e-06
14:85493834 A G 0.265057 -2.1543e-05
14:85496412 T C 0.030068 -6.3064e-06
14:85505333 G A 0.045785 -5.7518e-06
14:85506795 A G 0.066116 3.1583e-05
14:85507668 T C 0.102321 4.3844e-06
14:85509687 A C 0.070723 5.3622e-06
14:85516429 C G 0.179810 8.7716e-06
14:85523839 C T 0.607688 -1.2334e-05
14:85528008 A G 0.027498 3.3286e-06
14:85528116 C T 0.108240 5.8882e-06
14:85540136 G A 0.409927 1.7898e-05
14:85551548 A G 0.032801 1.4791e-05
14:85552142 G A 0.181010 1.1216e-05
14:85552561 C T 0.035175 1.0900e-05
14:85554215 T C 0.061564 1.6058e-05
14:85564900 C T 0.055366 -3.0876e-05
14:85565605 G A 0.174027 7.5422e-06
14:85566856 A G 0.660147 -2.0966e-05
14:85570036 G A 0.966920 3.5739e-06
14:85575915 C G 0.487225 3.5222e-05
14:85582833 A C 0.195303 -1.0717e-05
14:85584388 G A 0.109682 2.9606e-05
14:85585719 A C 0.245522 -3.3609e-05
14:85587984 G A 0.075163 2.2690e-05
14:85591899 C T 0.468417 2.9598e-05
14:85594952 A G 0.031323 -6.1942e-06
14:85602715 T C 1.107054 -4.7317e-05
14:85607490 T C 0.173017 -1.9843e-07
14:85632905 A G 0.074415 -4.0333e-06
14:85634201 A G 0.370468 -1.7521e-05
14:85634289 C A 0.071362 9.4218e-07
14:85638746 G T 0.638595 -3.1243e-05
14:85640338 A G 0.042518 -1.4618e-05
14:85654019 C T 0.465891 -1.4262e-05
14:85656381 A C 0.239589 -2.6060e-05
14:85663880 C T 0.303472 1.0642e-05
14:85667389 A C 0.982902 -1.5151e-05
14:85671737 G A 0.039299 1.8548e-05
14:85672192 A G 0.134545 2.0675e-05
14:85687994 G A 0.396402 5.8988e-06
14:85697212 C G 0.244403 4.7359e-06
14:85700404 C G 0.207352 4.5202e-06
14:85713132 T G 0.047040 -1.4423e-05
14:85733067 G A 1.969568 -6.5830e-06
14:85733324 T C 0.180520 -1.0042e-05
14:85733842 A C 0.623402 9.0223e-06
14:85735386 T C 0.309408 5.8376e-06
14:85736940 T C 0.042930 -1.5421e-05
14:85739265 C T 1.111178 5.1821e-06
14:85747008 G A 0.719542 -9.8734e-06
14:85751812 A C 0.350121 3.7137e-06
14:85751982 A C 0.022330 1.3695e-05
14:85758554 G A 0.140991 3.5540e-06
14:85769157 C T 0.272996 2.3654e-06
14:85777399 A G 0.045496 1.7881e-05
14:85782524 A C 0.139536 1.3474e-05
14:85783120 G C 0.093288 1.9138e-05
14:85789611 C T 0.971673 -9.6511e-06
14:85792358 A G 0.574026 -8.2953e-06
14:85795572 A G 0.057297 9.4703e-06
14:85795746 G A 0.066501 1.5115e-05
14:85800264 G A 0.089364 2.3263e-06
14:85802484 A G 0.139828 8.2344e-07
14:85806062 A G 0.133681 -8.8370e-06
14:85811390 A G 0.033264 -2.9988e-05
14:85811780 C A 0.061931 -1.0640e-05
14:85815909 G A 0.027158 -2.0593e-08
14:85815985 G T 0.035889 5.1822e-06
14:85830094 G T 0.152659 5.6016e-06
14:85852416 T C 0.074079 8.4321e-06
14:85852663 T C 0.037408 4.8290e-06
14:85859884 C T 0.166211 -3.1110e-06
14:85863843 G A 1.062972 -3.3406e-05
14:85865316 A G 0.120972 -2.7258e-05
14:85872985 G A 1.528353 -4.9215e-05
14:85874744 G C 0.097670 1.6567e-05
14:85883266 T A 0.036922 4.9459e-06
14:85884306 T C 0.262456 -4.9816e-06
14:85885678 A C 0.533504 -6.7263e-06
14:85886876 C T 0.282508 -2.7962e-05
14:85896161 T C 0.151136 -2.4004e-05
14:85905918 C T 1.289400 -6.4381e-06
14:85916010 G A 0.030126 1.0551e-05
14:85918380 A G 0.273026 4.0764e-06
14:85930172 T G 0.067021 -8.7373e-06
14:85934012 G A 1.505734 -1.5217e-05
14:85936475 A G 0.310135 -1.5911e-05
14:85943727 G T 0.169366 5.2497e-06
14:85946359 C A 0.251529 1.7925e-05
14:85948727 A G 0.053438 -7.8765e-06
14:85949091 G A 0.606641 -1.2935e-05
14:85973043 A G 0.071267 -6.1839e-06
14:85982538 G T 0.062669 -6.1313e-06
14:85987163 C T 1.046833 -1.1464e-05
14:85990681 A C 0.102474 1.3455e-05
14:85995687 G T 1.405215 1.5261e-05
14:85998455 A G 0.100523 -4.3090e-06
14:86000892 A G 0.116505 -1.0472e-05
14:86004663 G A 1.891654 -9.3122e-06
14:86009047 G A 0.052792 2.7984e-05
14:86010257 T C 0.026209 5.6733e-06
14:86010286 C T 0.760703 8.7495e-06
14:86016248 T C 0.078448 1.1226e-05
14:86016657 C T 0.037058 1.3657e-05
14:86017483 G A 0.274631 -1.1991e-05
14:86027258 T C 0.026532 -3.7434e-06
14:86033444 T C 0.023367 1.3624e-05
14:86034515 G A 1.620202 -2.0838e-05
14:86036421 C T 1.874098 -1.9901e-05
14:86038387 T C 0.126575 -1.9143e-05
14:86045261 G A 0.357209 -1.2535e-05
14:86048187 A G 0.455695 -2.1513e-05
14:86049431 T G 0.035294 7.4361e-06
14:86051407 G A 0.123886 5.1523e-06
14:86053208 A G 0.090949 -1.8258e-05
14:86054218 T G 1.503041 -1.7992e-05
14:86062011 A C 1.650957 -1.7514e-06
14:86062070 C T 0.079767 -3.6852e-05
14:86067730 G A 0.039591 -1.1597e-06
14:86068640 G A 0.295091 2.9184e-05
14:86072660 G A 0.035416 4.3499e-05
14:86073204 A G 0.026468 8.1895e-06
14:86074042 G A 0.552413 -1.3806e-05
14:86089315 A G 0.300446 -1.5730e-05
14:86089382 C T 0.027141 -1.1929e-05
14:86122232 T G 0.848990 -4.1866e-06
14:86125008 G A 0.060054 3.6111e-06
14:86128011 A G 0.803052 8.7705e-06
14:86133573 G C 0.064297 -9.5618e-06
14:86133607 A G 0.162403 1.6678e-05
14:86139515 A C 0.787083 4.1129e-06
14:86144598 A G 0.051358 2.3060e-06
14:86146583 G A 0.847297 -4.5245e-06
14:86149617 A G 0.063828 8.2496e-06
14:86153229 A G 0.059986 -2.7963e-05
14:86169713 T C 0.057644 1.1080e-06
14:86179621 A G 0.760904 -5.1845e-06
14:86182567 G T 0.326210 3.4866e-07
14:86186400 A G 0.030167 3.8794e-06
14:86190589 T C 0.871708 1.1342e-05
14:86195136 A G 0.045996 -3.8927e-06
14:86195379 C T 0.262473 -2.7224e-06
14:86197598 G T 0.071471 -1.3382e-05
14:86205793 C T 0.871116 5.1336e-06
14:86207367 C T 1.965492 -3.4829e-06
14:86207584 C T 1.026396 1.0987e-06
14:86208669 T C 1.877447 -7.7081e-06
14:86215803 G A 0.910564 -1.7479e-05
14:86219767 C T 1.969405 -1.8765e-05
14:86220870 T C 0.960606 1.2582e-05
14:86231120 C T 0.031649 -7.6161e-06
14:86235498 T G 0.060024 2.1918e-05
14:86243914 C T 0.095681 5.9543e-06
14:86244183 C T 0.036076 2.2887e-05
14:86247496 C T 0.056420 -1.6720e-05
14:86252996 C T 0.841609 -1.6705e-05
14:86259018 G A 0.880391 -9.8286e-06
14:86263732 T C 0.973383 -8.2935e-06
14:86264995 A G 0.037425 -1.4988e-06
14:86266934 T C 0.742759 -8.1291e-06
14:86268812 C A 1.852794 -3.4854e-05
14:86275541 A G 0.053401 -9.6989e-06
14:86275821 G A 0.070723 -4.2637e-06
14:86283751 A G 0.114584 2.8857e-06
14:86284060 A G 0.762590 -9.8852e-06
14:86319299 T C 0.162134 -4.2487e-05
14:86319482 A G 0.074915 -8.9601e-06
14:86334416 C T 0.893314 4.2038e-06
14:86334948 G A 0.617282 -6.1584e-06
14:86339906 T C 0.050430 6.7590e-06
14:86342465 C T 0.085295 4.2248e-06
14:86347038 T C 0.138009 -1.7629e-05
14:86347039 A G 0.037626 -1.2977e-05
14:86347657 G T 0.034862 -5.0880e-06
14:86349735 G A 1.161016 -2.1730e-05
14:86358567 C A 1.285884 -8.3100e-06
14:86359364 G A 0.034634 -1.3323e-05
14:86364261 C T 0.160332 2.5691e-05
14:86378234 A C 0.131971 2.7706e-05
14:86378529 G A 1.221502 -6.4920e-06
14:86387052 A G 1.653222 1.9184e-05
14:86392171 A G 0.046472 -2.3942e-05
14:86396069 T C 0.262898 7.4553e-06
14:86399099 C T 0.090038 2.5234e-06
14:86408359 A G 0.078111 1.7740e-05
14:86410887 G A 0.490163 2.6521e-05
14:86419883 C T 0.055482 3.4132e-06
14:86421191 G A 0.063879 3.5226e-05
14:86421560 T C 0.679941 1.1188e-05
14:86443312 A G 0.325788 1.8431e-05
14:86446788 G A 0.022762 5.9841e-06
14:86454429 C T 1.073780 -2.8191e-05
14:86455332 T G 0.059290 1.0486e-05
14:86474834 G C 0.026213 -1.6686e-05
14:86489658 C G 0.027875 1.0935e-05
14:86492786 T C 0.047696 -3.8082e-06
14:86495213 T C 0.280224 2.6807e-05
14:86505464 T C 0.060758 2.8031e-05
14:86512781 A C 0.107883 -1.1293e-05
14:86516689 T A 0.051222 2.2252e-06
14:86525554 T G 0.075775 4.5687e-06
14:86536582 A T 0.177593 2.5146e-05
14:86538697 T C 0.055329 -6.0444e-06
14:86539901 C T 0.146859 -1.8617e-05
14:86547786 G A 0.072862 -1.5258e-06
14:86551902 A G 0.040040 -1.0848e-05
14:86553758 C T 0.049379 -5.9814e-06
14:86557584 A C 0.121887 -7.4515e-06
14:86558691 A G 0.639303 1.0838e-05
14:86561740 C T 0.110637 -5.2392e-06
14:86580123 T G 0.097102 -9.2468e-06
14:86583423 A G 0.033240 -2.3046e-06
14:86595036 T G 0.023574 -2.6764e-05
14:86596150 T C 0.097480 -1.3852e-05
14:86607018 G A 1.604142 -1.4662e-05
14:86625831 T C 0.178355 -1.0108e-05
14:86627827 A G 0.193807 -9.7861e-06
14:86636646 G A 0.956486 -3.0470e-05
14:86636660 C T 0.022735 -2.5953e-06
14:86644761 C T 0.431393 -2.7749e-05
14:86645107 T C 0.837030 9.1359e-06
14:86647766 G A 0.930423 3.9615e-06
14:86648038 A G 0.051851 -4.3739e-07
14:86648232 C T 0.046476 4.4749e-06
14:86651078 G A 0.187085 -2.0081e-05
14:86651528 C T 0.027688 -7.0180e-06
14:86652147 G A 0.643974 9.4376e-06
14:86672135 C T 0.973522 -5.6191e-06
14:86675523 A G 0.037650 3.3219e-06
14:86678496 A G 0.261375 -3.5391e-06
14:86692923 C T 0.334131 -4.6331e-07
14:86697878 A C 0.693873 6.1674e-07
14:86704256 A G 0.022034 2.3370e-05
14:86706379 C T 0.089191 7.4832e-06
14:86709064 G A 0.092224 -1.2997e-05
14:86725061 A G 0.057998 -1.0255e-06
14:86728529 C T 0.081871 7.8617e-06
14:86741824 A G 0.120571 -2.0684e-06
14:86746093 G C 0.024370 -1.0828e-05
14:86749914 G A 1.620165 -1.1208e-05
14:86750742 G T 0.029133 1.0492e-05
14:86751051 C A 1.656574 -3.3629e-06
14:86751059 T G 0.035722 1.5290e-05
14:86751754 T C 0.976548 9.7691e-07
14:86756339 A C 0.954493 -3.6276e-06
14:86760582 C T 0.174673 5.8821e-06
14:86765831 G C 0.020249 3.7724e-06
14:86768364 C A 1.387624 2.3476e-06
14:86770125 T C 0.169100 -2.5991e-05
14:86777666 G A 1.159475 -3.0341e-05
14:86786589 A G 0.037480 -1.2975e-05
14:86788005 T C 1.205030 -2.6856e-05
14:86788975 T C 0.095355 -9.6372e-06
14:86791228 A G 0.333098 -3.6035e-06
14:86792358 G A 0.841500 2.4664e-05
14:86812267 A G 0.051749 -1.5959e-05
14:86814482 T C 0.242193 1.2427e-04
14:86819050 T C 0.099074 3.4860e-05
14:86823887 A G 0.676636 -3.5776e-06
14:86825319 A G 0.084537 -2.4582e-05
14:86825952 T C 0.161046 -2.4790e-05
14:86831332 T C 0.656033 -7.2958e-06
14:86833075 A G 0.434518 1.4126e-05
14:86834143 A C 0.594738 5.2049e-06
14:86834232 C T 0.753832 1.1815e-06
14:86834607 G A 1.978714 1.6209e-05
14:86841427 T C 0.156963 -8.7444e-06
14:86847820 A G 0.061744 1.7247e-05
14:86850928 T C 0.884080 4.6700e-06
14:86857115 A G 0.051144 -8.0125e-06
14:86864143 T C 0.065521 7.7244e-07
14:86871489 T C 0.026825 -8.2684e-06
14:86877346 A C 0.423390 9.0682e-06
14:86881917 T C 1.698800 1.0069e-05
14:86885803 G A 0.063193 -5.0297e-06
14:86887491 T C 0.040726 -9.4031e-06
14:86888059 T G 0.140001 1.9057e-06
14:86900541 T C 0.830311 -2.8824e-06
14:86901738 T C 0.097385 8.9044e-07
14:86907709 C T 1.851472 1.5166e-05
14:86912387 C A 0.106231 1.0559e-05
14:86916110 A C 0.265672 8.3371e-07
14:86918897 G A 1.856677 2.1645e-05
14:86920273 T C 1.847810 2.4711e-05
14:86921406 C T 0.886538 -1.0210e-05
14:86922272 C T 0.070832 1.0343e-06
14:86928890 T C 0.143238 5.9042e-07
14:86931068 G T 1.026325 -1.7872e-05
14:86933225 A G 0.050144 -9.8007e-06
14:86933759 T C 0.127694 -6.6782e-06
14:86942981 T C 0.754937 1.6085e-05
14:86944256 A G 0.033216 1.6392e-06
14:86966697 C T 1.795263 -1.7107e-05
14:86982771 A G 0.150269 -1.1828e-05
14:86987632 A G 0.531314 3.6667e-05
14:86987947 A G 0.092710 -7.6745e-06
14:86990970 C T 0.101621 8.1273e-06
14:86992684 T G 0.157922 -1.3229e-05
14:86995407 G T 0.636756 -2.0902e-05
14:86998252 C A 0.233700 -1.3337e-06
14:87004631 A G 0.091969 -1.5657e-05
14:87012354 G T 1.155504 1.7439e-05
14:87013407 C T 0.070526 -9.5276e-06
14:87025045 C T 0.029779 -5.8946e-07
14:87028855 C A 1.116709 -8.8209e-06
14:87031851 C T 0.098551 3.2045e-06
14:87035630 T C 0.053306 -2.7316e-06
14:87039711 G A 1.525721 -3.7031e-05
14:87041106 T C 0.237049 -2.6296e-05
14:87042623 G C 0.077414 7.9137e-06
14:87043849 T C 0.071668 1.2537e-05
14:87051095 C T 0.173405 3.6162e-06
14:87064047 T C 0.041648 -2.0015e-05
14:87064730 C T 0.436167 -2.0436e-05
14:87071063 A G 0.035858 1.0140e-05
14:87071837 G T 0.425508 2.4454e-05
14:87073193 A C 0.190876 4.6901e-06
14:87094056 T A 1.687386 9.9127e-06
14:87100849 C T 0.304359 2.2257e-05
14:87102863 A C 0.133715 -2.5511e-06
14:87120415 A C 0.031340 1.4623e-05
14:87123014 T C 0.698103 2.8234e-05
14:87127511 A G 0.191152 -1.2621e-05
14:87133562 T C 1.768136 1.4070e-06
14:87140437 C T 0.415686 -1.0619e-05
14:87140483 A G 0.078332 4.5402e-06
14:87140873 T C 0.115094 1.9878e-06
14:87141686 A G 0.089072 1.5726e-05
14:87155903 C T 0.212101 -1.3981e-05
14:87156816 C T 0.684452 -2.7717e-05
14:87158700 G A 0.084761 -1.0247e-05
14:87165649 T C 1.652225 1.6824e-06
14:87169219 T G 0.060881 1.1285e-05
14:87182401 C T 1.677326 2.3727e-06
14:87186448 C T 0.026593 -2.3235e-07
14:87187195 A C 0.064804 9.3452e-06
14:87209053 T C 0.134558 1.5493e-05
14:87221188 C T 0.068360 -4.3070e-06
14:87222557 G A 0.047907 3.1564e-06
14:87245324 A G 0.143513 2.4393e-05
14:87262754 G A 0.030231 2.1371e-06
14:87262999 A C 0.377353 1.0740e-05
14:87269017 C T 0.216093 -6.9920e-06
14:87284382 C A 0.064518 -1.7965e-05
14:87284598 T C 0.059225 -8.2098e-07
14:87287372 C T 0.320471 7.2920e-06
14:87299033 A G 0.251298 3.6393e-05
14:87303128 A G 0.078274 -1.4717e-05
14:87306711 C G 0.165633 -5.9794e-06
14:87312206 T C 0.051191 -1.3994e-05
14:87312714 T C 0.036980 1.0180e-05
14:87314511 G A 0.683483 -4.2890e-06
14:87315477 A C 0.213346 9.3659e-06
14:87315823 G A 0.044419 -9.1819e-06
14:87325282 A G 0.077788 -9.4609e-06
14:87327956 G A 0.086451 -1.3411e-05
14:87329320 A G 0.094015 2.0672e-05
14:87329351 G A 1.714337 -2.7819e-05
14:87340767 T C 0.143918 7.7017e-06
14:87355558 T G 0.064478 -1.9225e-05
14:87356561 T G 0.143714 -1.4650e-05
14:87360648 T C 1.221362 -9.1524e-05
14:87367187 A G 0.067248 -2.4025e-05
14:87367282 G T 0.062050 -4.2954e-06
14:87370634 T C 0.102110 2.6924e-05
14:87370712 C A 0.048546 -1.0748e-05
14:87373480 T C 0.026362 -9.5061e-07
14:87398865 C G 1.740753 -1.1521e-05
14:87406442 T C 0.647853 6.3341e-05
14:87418256 A G 0.046054 -1.9850e-06
14:87426166 T C 0.944049 -1.8622e-05
14:87443771 C A 0.072964 -3.7915e-05
14:87451815 T C 0.080158 -1.0423e-05
14:87468178 A G 0.256238 1.1884e-05
14:87470483 A G 0.041100 2.0901e-05
14:87484986 T C 0.591253 2.8995e-05
14:87493567 A G 0.133127 -1.8351e-06
14:87494360 G A 0.092951 -1.3074e-05
14:87500916 T C 0.807125 -6.0846e-06
14:87501042 G A 0.866431 2.6020e-05
14:87502569 G T 0.072593 -4.1186e-07
14:87503147 G A 0.082167 -9.7828e-08
14:87503152 G A 1.849731 -1.2945e-05
14:87503864 A G 1.744391 6.3881e-06
14:87503910 A G 0.020453 1.6167e-05
14:87508896 A G 0.223460 -3.1588e-05
14:87509603 A G 0.075792 -6.9564e-06
14:87512064 A G 1.245991 1.3561e-05
14:87519355 G A 0.356308 -7.5230e-06
14:87521110 T C 0.037429 5.4800e-06
14:87521183 A G 1.930963 2.1847e-06
14:87527727 C T 0.204788 2.2975e-06
14:87529061 C T 0.413150 -3.4514e-06
14:87531684 T G 0.030592 4.1804e-06
14:87549199 G T 0.082024 -1.4210e-07
14:87556408 A G 0.375616 -2.0916e-05
14:87558157 G C 0.108468 -1.0072e-05
14:87560818 A G 0.124773 -2.7897e-05
14:87563049 T G 0.221396 9.8888e-06
14:87566018 C A 0.152431 3.0565e-05
14:87577739 A G 0.077183 -8.6550e-07
14:87597425 A G 1.099968 -1.0191e-05
14:87600449 T C 0.032050 5.5357e-06
14:87607863 C T 0.061095 3.2331e-07
14:87612890 T C 1.368313 -2.7484e-05
14:87626586 T C 0.169145 4.5541e-06
14:87628156 A C 1.664325 -2.8541e-06
14:87630835 T G 0.056882 -1.9000e-06
14:87632485 G A 0.157908 -4.3641e-06
14:87636918 A G 0.024356 3.8330e-06
14:87644091 G A 0.374722 -1.3817e-05
14:87660725 T G 0.080178 8.3574e-06
14:87670178 C T 1.466843 2.6599e-05
14:87672509 A G 0.034155 1.0428e-05
14:87676375 G A 0.065562 5.9204e-06
14:87677545 C T 0.026559 3.8367e-06
14:87691136 G T 0.082136 -1.5794e-05
14:87694672 T G 0.040832 6.7916e-06
14:87694795 G A 0.049770 -1.4766e-05
14:87707236 G A 0.044755 3.2620e-05
14:87711383 T C 0.031329 -1.4662e-05
14:87716169 C T 1.445254 3.0738e-05
14:87716643 G A 0.083500 -8.3432e-06
14:87725930 A G 0.024577 8.0189e-07
14:87732950 A G 1.945882 9.0485e-06
14:87738389 C T 0.973964 -8.6873e-06
14:87742627 G A 1.801977 -5.0404e-06
14:87758243 T C 0.028766 -9.3485e-06
14:87761540 A G 0.975154 -9.7577e-06
14:87761630 A G 0.148667 8.0063e-06
14:87764434 C A 0.062638 5.9282e-07
14:87776673 T C 1.148933 -1.7964e-05
14:87786567 G A 0.041930 2.7193e-07
14:87789639 T C 0.031081 -1.4261e-06
14:87790028 G A 0.044456 2.3131e-05
14:87794181 T C 1.008455 -2.0301e-06
14:87807247 C T 0.043219 -2.0307e-05
14:87808135 G A 0.220924 -1.3312e-05
14:87811265 C T 0.923065 -3.3077e-06
14:87813714 A G 0.755733 9.4768e-06
14:87835590 T C 0.103593 2.1755e-07
14:87839049 T C 0.848769 1.4848e-06
14:87848381 C T 0.030418 1.6731e-05
14:87856740 A C 0.090313 -5.0927e-06
14:87867464 T C 0.025301 -1.5499e-06
14:87870304 C T 0.936294 -1.1075e-05
14:87871738 T C 0.072811 8.3690e-06
14:87875153 A G 0.088157 -1.4740e-05
14:87876037 C T 0.061884 -1.0501e-06
14:87886304 T C 0.046608 -1.8496e-06
14:87886842 T C 0.025312 -8.7468e-07
14:87889383 G C 0.119276 -5.2386e-06
14:87896781 A C 0.086383 -6.6883e-06
14:87897742 T C 0.067483 7.1474e-06
14:87898295 C T 0.130417 -3.3636e-06
14:87898784 G C 0.063648 1.7339e-05
14:87901749 C T 0.320477 -1.9814e-05
14:87903618 T C 0.165809 6.7209e-06
14:87907458 A G 0.046527 -1.0488e-06
14:87923591 C T 0.199508 -2.3634e-05
14:87933406 A C 0.044935 3.8650e-06
14:87951924 T C 0.028902 6.6246e-06
14:87952124 A G 0.070210 2.5264e-06
14:87958330 T C 0.211877 -1.8189e-05
14:87987414 C T 0.026556 7.0927e-06
14:87992451 C T 0.212530 -1.6562e-05
14:87992800 C T 0.799108 8.2780e-06
14:87995188 T C 0.938290 1.6488e-05
14:87995618 A G 1.095980 -2.6262e-05
14:88005024 C T 0.522454 1.3271e-05
14:88009351 T C 1.103436 1.3525e-06
14:88009624 C T 1.953446 6.5245e-06
14:88025442 C T 0.051912 -8.8748e-06
14:88025907 T C 1.624439 1.0419e-05
14:88026183 C T 0.045204 3.1586e-05
14:88026544 C T 0.060503 -1.5529e-06
14:88032957 T G 0.032829 3.6034e-06
14:88038587 T C 0.264856 -2.2523e-05
14:88042804 A G 0.028494 7.2636e-06
14:88044590 G A 0.024737 -1.4397e-05
14:88046052 A G 0.081609 -1.2085e-05
14:88062895 T G 0.114435 5.8967e-06
14:88062985 C T 0.079277 -1.5658e-05
14:88063005 C T 0.057307 3.1736e-06
14:88063304 T G 0.032370 -1.0949e-06
14:88068299 C T 0.245984 4.2505e-06
14:88075778 A G 0.118977 1.9310e-05
14:88078544 T C 0.037480 -2.3856e-06
14:88085767 A C 0.040665 4.1213e-06
14:88086866 T C 0.103450 -8.6460e-06
14:88101174 T C 0.159591 3.9934e-06
14:88110899 A G 0.053479 6.2922e-06
14:88123858 G A 0.347149 -9.9565e-06
14:88142279 C T 0.176288 1.7349e-06
14:88144561 A G 0.507046 1.0736e-05
14:88145505 G A 1.934196 2.8480e-05
14:88146542 A G 0.036643 -2.5006e-05
14:88151176 A G 0.085111 1.2015e-05
14:88163365 T C 0.237794 5.6913e-06
14:88173485 T G 0.060707 -2.7641e-06
14:88177896 G A 1.599902 3.2312e-05
14:88183121 A C 0.073715 -1.2206e-05
14:88191886 A G 0.027294 -3.7339e-07
14:88194706 C T 0.045326 -2.1208e-05
14:88197970 G A 0.270374 9.4675e-06
14:88198349 C T 0.211836 8.0183e-06
14:88198408 A G 0.034651 2.3798e-05
14:88198834 G A 1.906722 3.8594e-05
14:88200168 A G 0.720555 9.4634e-06
14:88204037 C A 0.031907 7.0257e-06
14:88206230 A G 0.579966 5.3950e-06
14:88206481 T C 0.023710 -6.9378e-06
14:88208235 A G 0.034158 9.5698e-06
14:88209815 T C 0.082782 -1.0533e-06
14:88212948 T G 0.104126 -9.9121e-06
14:88214721 C T 0.146220 6.7498e-06
14:88217115 A G 0.058011 2.4627e-05
14:88218709 A G 0.411851 -1.8261e-06
14:88226261 C T 0.041281 -4.0056e-06
14:88227406 C T 0.177702 -1.8732e-05
14:88232546 T C 0.709907 -1.1243e-05
14:88254328 A G 0.951257 -7.6581e-06
14:88257471 G A 0.047645 6.8982e-06
14:88258462 G A 0.157218 8.6693e-06
14:88258889 A G 0.036854 2.6256e-05
14:88264814 A G 0.182628 -1.8439e-05
14:88268699 G A 0.049559 -7.9910e-06
14:88273249 G A 0.092417 6.7810e-06
14:88275066 T C 0.049824 -1.2473e-05
14:88279750 A G 0.428361 -9.3690e-06
14:88288660 C T 0.542792 -7.7087e-06
14:88289051 A G 0.532076 1.0601e-05
14:88295600 G A 1.453897 4.9958e-06
14:88296569 A G 0.020923 -7.5282e-07
14:88315642 A G 0.037269 -5.1311e-06
14:88315696 T C 0.213849 1.2188e-06
14:88328538 A G 0.032173 8.0937e-06
14:88329696 G A 0.471280 7.3914e-06
14:88331171 A G 0.039866 -2.1023e-06
14:88335058 C T 0.058766 -2.0084e-05
14:88345543 A G 0.092485 -6.5719e-06
14:88347520 T C 0.973730 -5.4052e-06
14:88348515 A G 0.023132 1.0265e-05
14:88353913 G T 0.030150 -2.9619e-05
14:88361472 A G 0.490632 -1.6340e-05
14:88363219 G A 0.036568 -5.1680e-06
14:88363620 G A 0.813969 -3.6560e-05
14:88365902 G A 0.606192 -1.1677e-05
14:88372366 G A 0.106037 -8.5751e-06
14:88374210 T C 0.108298 7.8883e-06
14:88383985 A C 0.708258 1.6942e-05
14:88385867 G A 0.710417 1.4274e-05
14:88387344 A G 0.502810 -2.5454e-06
14:88390504 A G 0.527136 1.4221e-05
14:88391067 A G 0.040665 1.7747e-05
14:88407888 G A 0.961164 4.8873e-06
14:88429033 C T 0.700404 -3.6078e-06
14:88438410 C T 0.055077 -2.3411e-05
14:88438448 C G 1.018934 -4.3951e-06
14:88450770 A G 0.118576 5.3242e-05
14:88451681 A G 0.047900 4.8441e-06
14:88452945 A G 0.093189 3.6314e-06
14:88458745 T C 0.309503 -7.4864e-08
14:88459795 T C 0.150527 3.3127e-06
14:88472595 T C 0.182873 4.2040e-05
14:88477413 T C 1.345952 2.3274e-05
14:88477882 C A 0.183580 4.1482e-05
14:88483484 A G 0.033648 -1.6866e-05
14:88484401 T C 0.149970 -2.7144e-05
14:88486653 T C 0.082160 1.1515e-05
14:88487689 A C 0.149878 6.9482e-06
14:88496256 G A 0.031278 1.2633e-05
14:88502962 T C 0.154434 -4.0609e-06
14:88505119 C T 0.043759 -4.0890e-06
14:88506192 C T 0.161995 6.7601e-06
14:88513293 T C 1.040655 -2.4527e-05
14:88524015 G A 1.454944 -3.9789e-05
14:88533010 C T 0.084336 1.0473e-05
14:88543152 A G 0.048944 1.3456e-05
14:88545475 G A 0.413969 -1.4777e-05
14:88549853 A G 0.067520 -4.6896e-06
14:88554943 A G 0.030874 -5.1163e-06
14:88560545 G A 0.161934 1.0506e-05
14:88569798 G A 0.036494 2.6168e-05
14:88571907 A G 0.025811 -6.0766e-06
14:88572250 A G 0.183618 4.6375e-05
14:88581962 T G 0.134531 -2.2318e-05
14:88587741 G C 0.132158 -3.7213e-07
14:88599005 G T 0.155277 7.8105e-06
14:88599886 A G 0.892324 2.5747e-05
14:88604388 G A 0.046646 -6.7815e-06
14:88605610 G A 0.277052 -1.5046e-05
14:88620757 A G 0.040431 2.1458e-05
14:88621106 G A 0.566121 -1.1634e-05
14:88630456 C T 0.090177 -2.6491e-05
14:88630812 A G 0.825113 -1.4693e-05
14:88634840 T C 0.095916 2.1935e-05
14:88641652 T C 0.076520 1.3074e-05
14:88642303 T C 0.455668 -9.6371e-07
14:88642424 C A 0.594578 3.0319e-06
14:88644950 G T 0.691561 -1.6953e-05
14:88647568 T C 0.024081 -1.2956e-05
14:88650644 A T 0.661544 -2.7861e-05
14:88651962 T C 0.553478 1.8627e-05
14:88652546 C T 0.034784 -6.9644e-06
14:88655933 T A 0.029575 1.2684e-05
14:88658775 G A 0.041930 -9.2026e-06
14:88659972 A G 0.032502 -2.0487e-05
14:88662023 A C 0.420881 -7.3815e-06
14:88669160 T C 0.059262 2.4359e-05
14:88671211 T C 0.080266 1.3582e-05
14:88674771 C T 0.604573 1.1850e-05
14:88685076 T C 0.444945 4.3660e-06
14:88685578 C T 0.033621 -5.1629e-06
14:88692911 A G 0.483961 1.0565e-05
14:88701182 A C 0.020161 -1.3240e-05
14:88701337 T C 0.039955 -1.1264e-05
14:88702362 C T 0.043385 3.5097e-06
14:88708694 C T 0.053037 4.6701e-06
14:88711855 G A 0.095100 -2.0080e-05
14:88712065 C T 0.030071 -1.4479e-06
14:88713498 C T 1.222916 -3.5502e-06
14:88718363 C T 0.051885 -1.3028e-05
14:88718412 C T 0.223902 -6.2380e-06
14:88720318 A G 0.034787 9.4775e-06
14:88722785 A G 0.029048 -9.7477e-06
14:88723360 T C 1.170980 -6.1756e-06
14:88727027 A G 0.317856 -8.0224e-06
14:88730734 C T 0.049093 6.2062e-06
14:88731117 T C 1.236658 -2.4140e-05
14:88731974 A G 0.179409 2.3168e-06
14:88734134 G A 1.299317 3.8594e-06
14:88739155 G T 0.594007 -8.8116e-06
14:88742808 C G 0.235788 1.4891e-05
14:88743311 T G 0.024384 3.0582e-06
14:88745477 T C 0.395828 -2.6719e-05
14:88748906 G A 0.081470 -1.2789e-05
14:88749423 G A 0.185889 7.1106e-06
14:88754674 A C 1.518116 -1.9083e-05
14:88756310 T C 0.036810 2.2909e-05
14:88758104 C T 0.269456 3.9816e-06
14:88758110 A G 0.039907 -8.6402e-06
14:88759985 C T 0.447196 8.0179e-06
14:88761404 C A 0.065810 -1.3133e-05
14:88764837 C G 0.056916 -7.9147e-06
14:88765745 T C 1.276154 1.6502e-05
14:88765920 A C 0.083999 -8.0889e-06
14:88767989 T C 0.524307 -2.0965e-05
14:88768563 T C 0.172317 1.4342e-05
14:88772044 G A 1.962908 2.4817e-05
14:88774886 G A 0.167808 1.6055e-05
14:88775660 G A 1.398551 1.8811e-06
14:88778263 A G 0.023901 -1.1928e-06
14:88779628 A G 0.095865 4.6575e-06
14:88782341 C T 0.328406 7.2004e-06
14:88784398 T G 0.996155 4.9946e-06
14:88786658 C T 0.258421 -4.9738e-06
14:88790206 T C 0.081191 -1.4186e-05
14:88791541 C T 0.037588 2.0846e-05
14:88791673 C G 0.048400 1.6121e-05
14:88793896 C T 0.041097 2.3912e-05
14:88797190 A G 0.233248 -4.9490e-05
14:88808917 T C 0.630320 1.1117e-05
14:88814624 G A 0.727501 5.9490e-07
14:88817494 G T 0.026903 5.0019e-06
14:88818485 C T 0.032604 3.2010e-07
14:88818887 A C 0.046795 -7.3839e-06
14:88820021 C T 0.148297 4.6420e-06
14:88826682 C T 0.113738 -2.0984e-05
14:88832326 T C 0.066834 -1.3508e-05
14:88847099 C A 0.025274 4.1370e-06
14:88862364 T C 0.038931 8.6749e-07
14:88862529 A G 0.672682 3.7704e-07
14:88890225 A C 0.051303 -1.6860e-06
14:88934651 A G 0.829162 -1.0297e-05
14:88935186 C T 0.034702 -1.7339e-05
14:88946622 A G 0.669024 5.7207e-06
14:88962479 A C 0.228529 1.7431e-05
14:88964833 A C 0.093539 7.7265e-06
14:88981211 C A 0.529454 1.1822e-05
14:89003662 T C 0.027845 -6.6854e-06
14:89025376 G A 1.308928 -2.2099e-06
14:89027660 T G 0.036613 -1.4967e-05
14:89041570 T C 0.051820 1.3816e-06
14:89048905 T C 1.875515 2.7039e-06
14:89050312 G A 0.146689 2.4012e-06
14:89051205 T C 0.032924 -2.1096e-05
14:89052109 T C 0.038143 1.4694e-05
14:89060287 A G 0.035538 2.2392e-05
14:89061298 A G 0.053126 -2.1253e-05
14:89064176 C T 0.036905 3.7388e-06
14:89070559 C T 0.273648 2.4637e-06
14:89076432 A G 0.190968 -2.1052e-05
14:89081209 G A 0.065936 4.5991e-06
14:89110391 G A 0.035647 -1.0284e-05
14:89112192 C T 0.030449 6.9747e-06
14:89126130 C G 0.082534 -1.1258e-05
14:89145296 A G 0.040128 -4.1645e-06
14:89151392 A C 0.171936 1.6646e-05
14:89156943 C T 0.040937 -6.0525e-06
14:89173544 C T 0.066507 1.8561e-05
14:89205265 C T 0.526153 1.1405e-05
14:89206861 A G 0.029072 -2.1521e-05
14:89214194 A C 0.245899 1.7665e-05
14:89219444 T C 1.966070 5.5461e-06
14:89239192 G A 1.023160 3.0040e-05
14:89285700 C T 1.135588 1.1386e-05
14:89297204 A G 0.056563 1.7105e-05
14:89297790 T C 0.347924 4.8009e-06
14:89317860 A G 0.070468 -8.5016e-06
14:89340183 C G 0.120289 -4.0207e-06
14:89359605 A G 0.192008 -2.2879e-05
14:89361488 A C 0.251723 1.8653e-05
14:89362069 T C 0.023374 -1.9763e-05
14:89369103 C A 0.102787 2.7566e-05
14:89370079 A G 0.039152 -1.3993e-05
14:89377114 C T 0.145880 -1.5166e-05
14:89380959 T C 0.561426 1.5519e-06
14:89381939 G A 1.665600 -3.6538e-06
14:89382449 A C 1.665896 -7.7413e-06
14:89388669 C T 0.506910 1.3954e-06
14:89394049 T C 0.075170 -1.7739e-05
14:89394467 A G 0.206393 6.6250e-05
14:89394474 C T 0.876199 -2.8810e-05
14:89398106 G A 0.021500 -9.2217e-06
14:89400344 T G 0.043980 -1.8518e-06
14:89405112 C T 0.248418 2.0453e-05
14:89406106 C T 0.580176 1.4833e-05
14:89406283 A G 0.064355 -1.5550e-06
14:89410553 T C 0.707819 -1.2841e-05
14:89416057 T G 0.368673 -1.1460e-06
14:89418459 A G 0.031493 1.4709e-06
14:89419968 A G 0.036280 -7.7072e-06
14:89421603 A G 0.048345 -4.1925e-06
14:89427883 G A 0.233524 2.0077e-05
14:89428888 G A 0.040397 -3.9163e-06
14:89428948 A G 0.396671 -1.0373e-05
14:89430427 G A 0.198781 6.4795e-06
14:89433411 T C 0.501715 7.1442e-06
14:89433599 T C 0.037959 -2.1899e-05
14:89434980 C G 0.049790 6.6295e-06
14:89435141 A G 0.044963 5.4996e-06
14:89436370 C A 0.201793 -3.1101e-05
14:89437502 A G 1.203218 2.4648e-05
14:89445222 T C 0.056903 -3.8208e-06
14:89445503 T C 0.037891 1.6637e-06
14:89446835 C T 0.682004 -3.0107e-06
14:89449610 A G 0.032849 -1.0949e-05
14:89451799 C T 0.057379 -1.2917e-05
14:89452774 T C 0.021970 1.8364e-05
14:89466283 T C 0.094389 6.0369e-06
14:89472850 A G 0.043851 -7.5143e-06
14:89473279 G A 0.038316 -8.1029e-06
14:89475997 A G 0.780545 3.7892e-05
14:89483994 T C 0.486953 9.4689e-06
14:89484373 T G 0.171439 1.4169e-05
14:89487689 C T 1.024081 3.5538e-05
14:89488741 A G 0.233983 -9.7266e-06
14:89488814 A G 0.037323 3.0491e-05
14:89490087 A G 0.584395 2.7443e-05
14:89496103 A G 0.086712 8.6432e-06
14:89496294 A G 0.056542 1.0822e-05
14:89497133 C T 0.171939 1.0097e-05
14:89497238 G A 0.971020 2.5369e-05
14:89497782 G A 0.905138 -1.7762e-08
14:89499078 C T 0.399540 4.2883e-06
14:89499879 T C 0.817474 -1.4847e-05
14:89503893 C A 0.064906 -1.9462e-05
14:89504104 A G 0.030721 -4.6792e-07
14:89504453 T C 0.095933 -1.2962e-06
14:89509675 A C 0.063356 -1.6791e-06
14:89511808 G A 0.065766 3.4596e-05
14:89521609 T C 0.031530 1.2510e-05
14:89526873 C T 1.974226 -1.7870e-07
14:89531341 T G 1.500522 1.5120e-05
14:89535735 T C 0.028076 1.2491e-05
14:89544370 A C 0.473354 4.8049e-06
14:89546404 A C 0.579520 2.7609e-05
14:89550640 C T 0.458323 1.2691e-05
14:89558364 A C 0.178919 4.8601e-06
14:89563236 A G 0.037748 7.7641e-06
14:89572604 T C 0.597427 -2.1598e-05
14:89580986 C T 0.124070 2.7710e-05
14:89581571 T G 0.097877 2.2949e-06
14:89582371 C T 0.086733 -2.7495e-05
14:89582659 T C 0.041226 1.4347e-05
14:89586751 A G 0.057991 7.9478e-06
14:89590667 A G 0.361411 1.1764e-05
14:89592107 T C 0.466989 -2.9968e-07
14:89593039 C T 0.840582 -9.7640e-06
14:89602784 A G 1.056457 2.1044e-05
14:89603191 G A 0.159373 1.1942e-05
14:89605817 T C 1.405459 -1.3969e-05
14:89606136 C T 0.902174 1.8787e-07
14:89609023 G A 0.199192 1.0648e-05
14:89610698 C T 0.053336 2.4680e-05
14:89612967 G A 1.068469 1.1340e-05
14:89613367 C G 0.047594 -3.9843e-06
14:89633963 A G 0.025237 1.0885e-05
14:89636486 A G 0.617415 6.3062e-06
14:89639378 T C 0.057902 1.0041e-05
14:89642590 A G 0.075891 -2.7623e-05
14:89643282 C T 1.048175 -9.5834e-06
14:89647946 T C 0.029684 4.4253e-06
14:89648421 C T 1.595098 6.5795e-06
14:89653080 C A 0.049294 1.1042e-05
14:89653360 A G 0.096688 -3.3887e-06
14:89657867 A G 0.142898 3.7015e-05
14:89661851 T C 0.845869 2.5391e-05
14:89662713 C T 0.548289 -3.6112e-05
14:89663332 C T 0.364641 1.6225e-05
14:89667680 A G 0.060955 6.8133e-06
14:89667917 T C 0.061897 -6.0968e-06
14:89674240 T C 0.783122 2.5623e-05
14:89675355 T C 0.126783 -4.2574e-05
14:89686223 G A 1.515104 6.6179e-06
14:89692233 T C 0.080413 1.0987e-05
14:89695300 A G 0.065107 -4.6382e-06
14:89695581 T C 0.039414 5.9151e-06
14:89703643 A C 0.385261 -1.7647e-06
14:89710195 A G 0.277575 -2.3519e-06
14:89710432 C T 1.623680 -6.3821e-06
14:89715752 T G 0.069203 4.4485e-06
14:89716335 A G 0.071512 -6.2196e-06
14:89718283 G A 0.063400 1.1404e-05
14:89718360 A G 0.137060 5.5477e-07
14:89724375 C G 0.395692 3.7562e-06
14:89726047 A G 1.216943 -1.4249e-05
14:89728488 C T 0.078431 -5.9433e-06
14:89728824 A G 0.640697 -2.8682e-06
14:89739855 T C 0.833004 -6.0768e-06
14:89739889 A G 0.383034 1.1992e-05
14:89741062 T C 0.133885 1.3164e-05
14:89742820 C A 0.092856 -1.6227e-05
14:89743887 C T 0.235757 -7.8014e-06
14:89745573 C T 0.179099 7.8629e-05
14:89746932 G A 0.028569 2.2370e-06
14:89747034 G A 0.084594 2.0550e-06
14:89747162 G A 0.276841 1.7889e-05
14:89747473 C T 1.865401 -3.5242e-06
14:89748882 C T 1.139389 -1.1710e-05
14:89753956 C A 1.819259 -9.5773e-06
14:89762808 G A 0.081742 4.1871e-06
14:89766234 T C 0.028239 -8.9231e-07
14:89768650 C T 0.121802 1.6746e-05
14:89769518 A G 0.063430 1.1948e-05
14:89770164 G A 0.162685 -6.7685e-06
14:89778326 T C 0.061744 1.1487e-05
14:89784402 T C 0.365280 -9.6485e-06
14:89793557 C A 0.219275 -9.2654e-06
14:89795111 T C 0.314426 -1.5095e-05
14:89801700 A G 0.433562 2.1651e-06
14:89804856 A G 1.612022 7.9487e-06
14:89805934 A G 0.431852 8.2910e-07
14:89813903 A G 0.820530 1.1734e-05
14:89820523 A G 0.059337 -2.4855e-05
14:89824529 A G 0.373294 -4.4230e-06
14:89825881 C T 0.043851 2.3246e-05
14:89830102 G T 0.188238 4.4807e-06
14:89830521 T G 0.094906 1.3144e-05
14:89831165 T G 0.379988 1.4152e-06
14:89843739 T C 0.979621 2.9141e-06
14:89844150 A G 0.375211 6.8755e-06
14:89848754 C A 0.059980 -2.4077e-05
14:89852894 A G 0.438271 1.4627e-05
14:89854733 A C 0.206957 -2.2227e-05
14:89871363 A G 0.938569 3.1540e-06
14:89871368 A G 0.476162 -3.5779e-06
14:89874953 T C 0.350967 1.8353e-07
14:89877782 C T 0.263697 1.2249e-05
14:89877900 C T 0.945885 1.7192e-06
14:89879048 C T 0.176379 -1.1960e-07
14:89880856 A G 0.242295 -1.2530e-05
14:89882561 A C 0.173734 1.4630e-06
14:89884629 G A 0.094501 1.6321e-05
14:89884991 G A 1.094712 6.6437e-06
14:89885466 C T 0.158952 1.7093e-06
14:89885865 T C 0.049015 -7.0590e-06
14:89886555 C T 0.032920 6.3605e-06
14:89889402 G A 1.400526 -5.2604e-06
14:89894790 A G 0.149048 -1.6456e-05
14:89898507 G A 0.881543 -5.2751e-06
14:89898652 G A 0.717798 -3.7977e-05
14:89898750 C A 1.326210 -1.7537e-05
14:89898959 C T 1.168349 2.2009e-06
14:89901157 T C 0.670272 2.9172e-05
14:89901207 A G 0.033492 -4.0869e-05
14:89901260 T C 0.811402 6.2140e-06
14:89902509 A G 0.263864 -3.5106e-05
14:89907291 G A 0.636399 -1.1749e-05
14:89908249 A G 0.143962 1.2782e-05
14:89910907 T C 1.054618 -2.3246e-06
14:89912096 A G 1.141895 6.3575e-06
14:89914111 C T 0.114163 5.0581e-05
14:89916434 A G 0.881088 -1.8614e-06
14:89921912 T C 0.034342 -1.0845e-05
14:89926565 A C 0.357546 -2.5019e-05
14:89928181 T C 0.044524 7.3585e-06
14:89928352 T C 0.028256 1.7557e-05
14:89928649 C T 0.039156 2.7794e-05
14:89929734 T C 0.150796 -1.0254e-05
14:89930507 T G 1.276929 3.3920e-06
14:89930686 T C 0.068398 -4.0463e-07
14:89932064 C T 0.100693 2.1048e-06
14:89932779 T C 0.032720 -2.3837e-07
14:89933608 T C 0.160336 8.6325e-07
14:89942068 T C 0.589301 -2.8339e-05
14:89943429 A G 0.850551 2.3723e-05
14:89945367 C T 1.831916 -1.2395e-05
14:89950768 G A 0.150330 2.6200e-05
14:89952501 T G 0.389569 1.3956e-06
14:89954313 A G 0.669826 3.2435e-06
14:89961344 C T 0.046051 5.4424e-08
14:89969556 T C 0.088888 2.6500e-05
14:89974582 C T 0.692214 -4.9989e-06
14:89974868 A G 0.081841 2.9493e-05
14:89978423 T C 1.023588 -1.4797e-05
14:89980929 G A 1.837706 -4.6795e-05
14:89981739 A G 0.125861 1.9508e-06
14:89983337 G C 0.038479 1.0763e-05
14:89985655 A G 0.032071 9.4955e-06
14:89986942 G A 0.873061 1.5778e-05
14:89989651 T C 0.798833 1.8086e-05
14:89995283 C T 0.066399 7.4178e-07
14:89997591 A G 1.493787 -2.6066e-05
14:89999538 T G 0.043222 -1.2560e-05
14:90002230 C T 0.564857 1.1759e-05
14:90003696 C G 0.984028 -7.2731e-06
14:90004323 C T 0.073678 2.8172e-05
14:90006140 A C 0.203167 6.9464e-06
14:90007331 A G 0.042957 -8.5323e-06
14:90007405 T G 0.069244 1.7360e-05
14:90008860 A G 1.644430 -3.3305e-08
14:90011368 T C 1.121578 6.3748e-06
14:90019999 C T 1.751021 -1.5966e-05
14:90020158 A G 0.072692 -3.0426e-06
14:90023333 A G 0.033699 5.5340e-06
14:90023776 C T 1.889166 2.0959e-05
14:90032400 G A 0.508834 -3.2053e-05
14:90033046 C T 1.291875 3.6382e-05
14:90033586 G A 1.825565 6.6904e-06
14:90038821 A G 1.227758 2.3213e-05
14:90039432 A G 0.073956 -3.0877e-05
14:90043341 T C 0.031948 1.8783e-05
14:90043381 A C 1.800954 8.0618e-06
14:90048612 A G 1.793175 1.1684e-05
14:90050916 A C 0.469886 -1.6469e-05
14:90057852 T C 0.106911 -1.9606e-05
14:90066634 C T 1.278442 1.7755e-05
14:90068174 T C 0.041961 2.7440e-05
14:90069965 G A 1.303009 2.0640e-05
14:90075441 G A 0.269365 -7.1386e-06
14:90077209 G C 1.949706 -9.2896e-07
14:90082265 C T 1.139736 2.0221e-05
14:90082988 T C 0.178287 1.4697e-05
14:90084019 C T 0.144727 -1.7917e-05
14:90084368 A G 0.110168 1.4358e-05
14:90090190 G A 1.917571 5.7039e-06
14:90093375 A G 0.150905 1.1037e-05
14:90095445 C T 0.631225 -5.2957e-06
14:90108283 A G 0.553226 -1.8705e-05
14:90109929 G A 1.929321 -2.0713e-05
14:90111271 G A 0.037466 1.6808e-05
14:90118172 C T 0.404429 8.9157e-06
14:90118308 T C 0.850880 -3.2001e-06
14:90118651 A G 0.121037 8.3253e-06
14:90125815 G C 0.063998 -2.1655e-05
14:90139991 T C 0.969721 -8.8821e-06
14:90143910 G A 0.148086 1.3244e-05
14:90147781 G A 0.042307 1.4971e-05
14:90153183 T C 1.646806 -2.5853e-05
14:90158685 G C 0.053894 -1.3325e-05
14:90159318 A G 0.049229 2.8224e-05
14:90162416 A C 0.020365 6.5509e-07
14:90165970 G A 0.802984 -2.1306e-06
14:90167470 T C 0.487820 1.8156e-05
14:90169220 A G 1.645789 8.0667e-06
14:90173974 G A 0.035882 -1.5346e-06
14:90182012 A G 0.029796 -1.6390e-05
14:90182374 G A 0.962524 -1.1502e-05
14:90186309 G A 0.126773 -5.8401e-05
14:90186879 C T 0.319917 -6.2986e-06
14:90188578 T C 0.052619 1.7957e-05
14:90190564 T C 1.718338 -5.5371e-06
14:90192541 C T 0.259940 -1.0922e-05
14:90193167 C T 1.314796 1.7792e-05
14:90193427 T C 0.773494 -5.5588e-06
14:90196737 C T 0.233190 -1.3395e-05
14:90205638 G A 1.592484 1.3708e-05
14:90210262 T G 0.148436 -3.7757e-05
14:90214245 T G 0.128323 -1.1711e-05
14:90216462 T C 0.073967 3.4774e-06
14:90226987 G A 0.085281 -1.8549e-06
14:90227424 C A 0.741760 6.0073e-06
14:90230513 C A 0.832015 2.7876e-06
14:90236835 T C 0.220162 2.4141e-05
14:90237966 T C 0.188595 4.5199e-06
14:90251716 A C 1.772637 -1.6425e-05
14:90252000 T C 0.106442 -1.5541e-06
14:90258887 C G 0.139522 -2.1515e-05
14:90263356 C T 0.043878 -1.3586e-06
14:90266964 C G 0.102926 -2.1107e-05
14:90270557 A C 0.149436 -1.9615e-07
14:90270821 T G 0.122523 -9.3755e-06
14:90271952 G C 0.886864 -3.0680e-05
14:90282780 A C 0.265455 1.3549e-05
14:90284040 C T 0.022993 -1.1013e-05
14:90284739 G A 0.392561 1.0101e-05
14:90293351 C T 0.053340 -1.7399e-05
14:90299541 T C 0.121822 7.8409e-06
14:90299627 A G 0.598950 4.9004e-06
14:90299768 T C 0.050790 -1.0796e-06
14:90301035 G A 1.683619 9.9365e-06
14:90303445 C T 1.663418 8.6491e-06
14:90307471 A G 0.094100 -1.6184e-05
14:90309792 T C 0.085931 -1.5718e-05
14:90311622 T C 0.069193 5.1277e-08
14:90312062 C T 0.094053 -1.2599e-05
14:90312261 T G 1.576984 -1.6725e-06
14:90312328 T G 0.024156 1.3598e-06
14:90348270 A G 0.074969 -1.8750e-05
14:90377767 T C 1.915538 -2.6199e-05
14:90390739 C T 0.183767 -7.6596e-06
14:90393905 G A 0.218734 -9.3998e-06
14:90398663 C T 0.135136 -1.7852e-06
14:90399629 T C 0.034716 5.4948e-06
14:90406653 T C 1.617037 -2.8461e-05
14:90422664 C T 0.982875 -8.2126e-06
14:90423727 G A 0.028956 6.8698e-06
14:90424618 C A 0.774078 -1.0298e-05
14:90429749 G A 0.074905 2.7315e-06
14:90429858 A G 0.038884 7.9277e-06
14:90430496 T C 0.050073 -2.1263e-06
14:90434676 T C 0.038486 1.0014e-05
14:90452590 C T 0.081558 -6.3437e-06
14:90456157 A G 0.041026 -8.3752e-06
14:90456188 T G 1.190863 -8.7297e-06
14:90457779 G T 0.030218 -1.1537e-05
14:90458060 T C 0.048237 -1.2642e-05
14:90460724 G A 0.058939 -1.1837e-05
14:90463222 G C 0.069989 -1.5377e-05
14:90481956 G A 1.897512 -1.0178e-05
14:90505856 G A 0.107757 4.1026e-06
14:90506277 G A 0.166438 3.0373e-07
14:90507292 G A 0.043824 1.8899e-08
14:90507956 T G 0.088582 1.0966e-05
14:90508101 C T 0.119551 -2.1798e-05
14:90516023 T C 0.027131 7.0327e-06
14:90517500 C T 0.037017 -9.9931e-07
14:90519655 G C 0.028902 -1.7948e-05
14:90522848 G A 0.041889 6.6812e-07
14:90528967 A C 0.808508 5.1739e-06
14:90532234 C T 0.612019 -1.5287e-05
14:90534158 C G 0.727028 1.2153e-05
14:90534495 G C 0.224755 1.3690e-05
14:90537617 A G 0.117035 2.6080e-05
14:90537915 C T 0.684452 1.0242e-05
14:90538964 A G 0.387893 1.3938e-05
14:90539350 T C 0.566999 -3.6573e-06
14:90544392 G T 0.042477 -1.1998e-05
14:90548031 G T 0.651022 -1.4120e-05
14:90552656 A G 0.174887 8.3922e-06
14:90553051 T C 0.116291 -1.1025e-05
14:90553799 A G 0.092965 6.0633e-06
14:90553805 A G 0.024407 1.7991e-05
14:90559603 T C 0.481639 -1.8774e-05
14:90562063 G A 0.349033 9.8210e-06
14:90563346 C T 0.044531 1.6058e-05
14:90570398 G C 0.363553 -2.9175e-05
14:90571111 A G 0.087141 -1.2691e-05
14:90576415 A C 1.410253 1.0542e-05
14:90578013 A G 0.163552 1.3410e-05
14:90580712 G A 0.163089 -9.9943e-08
14:90582517 A G 0.558989 2.5181e-05
14:90591506 T C 0.560655 3.2851e-05
14:90595183 A G 0.667596 -4.5972e-06
14:90599742 G A 0.182271 -4.5777e-05
14:90601236 G A 0.175489 5.3647e-05
14:90601292 G A 0.100570 -1.3466e-05
14:90604999 G A 0.293014 4.2217e-05
14:90610293 A G 0.039418 -1.0430e-05
14:90619217 C T 0.118045 -2.0316e-06
14:90620368 C A 0.024224 -1.6431e-05
14:90620527 A G 0.069924 -1.1078e-05
14:90622748 A G 0.097643 -4.9281e-06
14:90623124 C A 0.033631 1.2104e-05
14:90626365 T C 1.963173 9.2076e-06
14:90627990 G A 0.210327 -4.5275e-06
14:90644123 G A 0.609126 7.2653e-07
14:90650684 T C 0.064100 3.5191e-06
14:90651033 A G 0.106833 -4.9629e-06
14:90652040 A G 1.013575 2.9676e-06
14:90655252 G A 0.055774 5.9612e-06
14:90656263 G A 0.256095 1.7778e-06
14:90656998 G T 0.742599 -2.0162e-05
14:90658362 A G 0.046676 -1.3455e-07
14:90659030 A G 1.849415 7.7286e-06
14:90671318 A G 0.047601 -1.6769e-05
14:90679910 C T 1.187935 -3.1095e-05
14:90683554 A G 0.141742 -1.0507e-05
14:90693498 T C 0.197598 -1.4265e-05
14:90717499 C T 0.031931 -2.4056e-06
14:90730071 T C 1.180854 -2.3892e-05
14:90734378 C G 0.593306 -3.7490e-06
14:90738567 G A 0.198121 -1.7163e-05
14:90740588 C G 1.205778 1.3709e-05
14:90745422 C T 0.820972 2.9805e-05
14:90745974 T G 0.154056 -4.3697e-05
14:90752754 A G 0.086978 -1.4468e-05
14:90758891 T G 0.377448 -1.7230e-05
14:90769635 G T 0.581587 -2.5605e-05
14:90770917 A C 0.081643 -2.9654e-05
14:90774612 C T 0.053683 6.7683e-06
14:90775272 T C 0.069635 1.7906e-05
14:90776468 A G 0.039088 -7.3315e-06
14:90796774 G A 0.270826 -2.3358e-06
14:90798969 C T 0.065249 1.2386e-05
14:90799838 C T 0.034746 4.4411e-07
14:90806239 C A 0.027457 5.3402e-06
14:90810659 A G 0.614443 -3.6514e-06
14:90816301 T C 0.104317 6.3588e-06
14:90821670 C T 1.021113 1.3336e-05
14:90821991 G T 0.073409 -1.1329e-05
14:90824692 G A 0.043912 -9.3291e-06
14:90829329 G A 0.882200 1.5063e-05
14:90834860 T C 1.483179 -1.0659e-05
14:90842220 A G 0.129690 7.0615e-06
14:90843208 A G 0.087423 -8.1666e-06
14:90846319 C A 0.033801 2.0518e-05
14:90849552 C T 0.124780 -1.3284e-05
14:90859248 A C 1.790625 5.4471e-06
14:90863489 A G 1.781028 1.3855e-05
14:90868665 G A 0.113041 -8.0378e-07
14:90870118 A G 0.037826 -1.1789e-05
14:90872143 G A 0.023139 4.6438e-06
14:90879834 C T 0.107703 -2.2400e-05
14:90882941 G A 0.027600 -1.0191e-05
14:90882956 G T 0.136710 5.8842e-06
14:90891435 A G 0.426052 3.2085e-05
14:90891713 T C 0.618649 2.5528e-05
14:90891834 A C 0.069948 4.2204e-07
14:90892824 C T 0.757514 2.9100e-05
14:90892978 A G 0.069237 -8.8893e-06
14:90903702 T C 0.090364 -1.7572e-05
14:90903727 C G 0.099305 1.2719e-05
14:90904144 A G 0.213210 -3.5219e-05
14:90904811 A C 0.035909 -5.5820e-06
14:90906585 T C 1.771811 -5.0232e-06
14:90910945 G A 0.104732 -1.5543e-05
14:90915366 C T 0.375895 -9.9555e-06
14:90918468 G A 1.517453 -3.3915e-06
14:90918919 T C 0.744979 -5.1039e-06
14:90919959 C T 0.056634 -3.7609e-08
14:90920191 A G 0.046282 1.1883e-05
14:90925666 T A 1.534374 6.6070e-06
14:90926362 G A 0.072919 3.0288e-06
14:90931416 T C 0.917432 1.3172e-05
14:90944507 A G 0.539069 2.5111e-06
14:90946173 G A 0.338612 -1.3137e-05
14:90948987 T C 0.405493 -2.0123e-05
14:90955452 G A 0.048461 3.5602e-06
14:90955810 G A 0.583073 -3.3977e-05
14:90955922 C T 1.915749 -1.1715e-05
14:90956486 C T 0.129768 5.7295e-06
14:90965383 T C 0.823124 -2.6012e-05
14:90966179 T C 0.161403 -5.8127e-06
14:90966966 T C 0.020756 3.8957e-06
14:90968818 A C 0.942982 -3.3495e-05
14:90971762 G T 0.090762 -6.2975e-06
14:90972071 C T 0.154029 -4.6703e-06
14:90975385 C T 0.897400 -3.8521e-07
14:90978596 T C 0.043300 3.0940e-06
14:90986333 T C 1.348774 1.8747e-05
14:90987379 C T 0.084404 -1.8936e-05
14:90993286 A G 1.760449 8.4292e-06
14:91002018 G C 0.639279 -6.6765e-06
14:91004279 G A 1.465099 1.4585e-05
14:91005560 T C 0.159163 -2.8691e-06
14:91006452 T C 0.027290 9.7012e-06
14:91017020 A G 0.058344 -7.7823e-06
14:91022013 A G 0.821003 4.1576e-06
14:91022185 T C 0.407656 -9.1297e-06
14:91024843 A G 0.060143 -3.1266e-05
14:91027223 T C 0.711008 -4.5776e-06
14:91030482 G A 0.104103 1.8589e-06
14:91037713 A G 0.062054 -2.2703e-05
14:91043179 C T 0.051779 3.0621e-05
14:91049171 T C 0.159965 -3.5931e-06
14:91052024 T C 0.081960 2.2925e-05
14:91054072 T C 0.140382 2.8683e-06
14:91055931 A G 0.022055 -6.6226e-06
14:91058683 C T 0.035606 -1.1364e-05
14:91060353 T G 0.154896 1.0132e-05
14:91067691 C T 0.224521 2.2372e-05
14:91073137 C T 0.042233 -1.6230e-05
14:91074725 G T 0.085801 2.9122e-05
14:91075502 A C 0.833368 1.9451e-05
14:91079310 T C 0.271282 5.0687e-05
14:91081366 A G 0.332826 -1.1773e-05
14:91083369 C T 0.142364 8.7973e-06
14:91087115 A C 0.169155 2.2834e-05
14:91089443 C T 0.571262 -2.2700e-07
14:91089848 T C 0.032179 2.0567e-05
14:91095838 A G 0.540983 -5.8527e-06
14:91096700 T C 0.816563 -1.6389e-05
14:91100131 C T 0.140175 4.3298e-05
14:91107420 T C 0.177138 -9.9513e-06
14:91107656 A G 0.163307 1.5093e-05
14:91114495 G A 1.789323 -9.5903e-06
14:91122123 C T 0.109355 6.7025e-06
14:91122317 A G 0.133769 -1.6358e-06
14:91122801 A G 0.339479 -3.7012e-05
14:91124887 A G 0.379906 1.0068e-05
14:91128299 C T 0.036504 -1.3191e-05
14:91129793 A G 0.221978 -9.2270e-06
14:91137244 A G 0.370268 1.5106e-05
14:91145147 A G 0.022143 5.2267e-06
14:91146360 A G 0.116128 1.6523e-05
14:91148877 C A 0.361891 8.7329e-06
14:91164175 T C 1.623640 -2.8008e-05
14:91165980 G A 0.066195 1.9992e-05
14:91166451 T C 0.297321 5.2413e-06
14:91166933 C T 0.045112 8.5417e-06
14:91170673 T C 0.751510 2.5804e-05
14:91173038 C T 0.215195 -2.3849e-05
14:91180652 A G 0.229202 6.5641e-06
14:91182775 T C 0.369330 2.7479e-06
14:91185865 A G 0.094542 8.9784e-06
14:91185867 G A 0.442256 8.2714e-06
14:91186670 A G 1.239079 1.8062e-05
14:91187853 A G 0.034246 -2.1833e-05
14:91188309 G C 0.022150 -7.6212e-06
14:91188368 A G 0.289848 -6.6204e-08
14:91190212 A G 0.119647 2.1619e-06
14:91195005 A C 0.642424 1.3476e-05
14:91198216 G T 0.134925 -3.9368e-06
14:91206702 T C 0.051028 -3.1883e-05
14:91207447 T C 0.021936 -1.6244e-05
14:91218749 A G 0.030388 -4.6811e-06
14:91222233 G A 1.326301 7.0303e-07
14:91226208 C A 0.044721 9.6684e-06
14:91229753 T G 0.111242 5.2511e-06
14:91239770 A G 0.024982 1.5770e-05
14:91244409 A G 0.149018 1.4322e-05
14:91250544 T C 0.049498 -4.3162e-06
14:91252545 A G 0.059551 -1.0509e-05
14:91253578 T G 0.023357 -6.9003e-06
14:91257741 G A 1.747240 1.2207e-05
14:91261215 A G 0.061408 -1.2110e-06
14:91262184 C T 0.134123 -1.4309e-06
14:91265910 A G 0.052361 -1.9985e-05
14:91267866 G A 1.574849 -3.1387e-06
14:91268999 G A 0.111293 3.0953e-06
14:91275820 A G 0.060058 1.2180e-05
14:91276034 T C 1.413469 4.7175e-06
14:91286034 T C 0.724580 -1.2571e-05
14:91294151 A G 0.645779 -1.4860e-06
14:91294724 G T 0.059918 -9.9199e-06
14:91295459 G A 1.170963 1.2136e-05
14:91297203 G A 0.081082 -2.5500e-06
14:91297790 G A 0.310312 -1.8552e-05
14:91309490 T C 0.580931 -8.8933e-06
14:91312284 A G 0.046336 -2.3625e-05
14:91312923 A G 0.022480 6.6139e-07
14:91312980 A G 0.204799 1.5390e-06
14:91315458 A G 0.042729 -9.2943e-06
14:91321641 C T 0.095664 3.2678e-05
14:91324345 A G 0.030126 -8.4570e-06
14:91332366 T C 0.120157 -2.1398e-05
14:91332616 T C 0.039101 5.1773e-05
14:91340693 T C 0.450738 1.2316e-05
14:91345379 T C 0.031622 -1.4635e-06
14:91350266 A G 0.611244 -2.3027e-05
14:91357654 G A 0.445523 -9.6935e-06
14:91362533 A G 0.059140 -2.1700e-05
14:91389914 C T 0.171167 -1.0019e-05
14:91396655 C A 1.515301 -2.6603e-05
14:91399501 T A 1.940558 -9.2260e-06
14:91400224 T G 0.042736 7.3185e-06
14:91415550 A T 0.068520 -1.6047e-05
14:91416174 T C 0.068625 2.3441e-05
14:91427257 C T 1.453526 -4.5108e-05
14:91428473 G T 0.028171 5.1653e-06
14:91430034 G A 0.070227 -1.8824e-05
14:91432538 A G 0.047254 -9.0684e-06
14:91439180 A C 1.477502 -2.3595e-05
14:91443038 C T 0.047098 -1.3304e-05
14:91443517 G A 0.049002 2.4108e-05
14:91458698 G A 0.090422 1.2394e-05
14:91464994 A G 1.058273 -2.2949e-05
14:91466106 T C 0.046584 -1.7234e-05
14:91467876 G A 0.719868 -5.1074e-06
14:91473271 A G 0.286959 -4.5575e-06
14:91496423 C T 0.060109 -7.1267e-06
14:91496702 C T 0.048740 -4.4871e-06
14:91497719 T C 0.077832 2.1200e-06
14:91503369 T C 1.131152 -3.0190e-05
14:91503583 C T 0.221209 1.3569e-05
14:91505368 G A 1.430764 -2.0159e-05
14:91507679 C A 0.137938 -7.6457e-06
14:91515577 A G 1.145577 -2.3014e-05
14:91522798 A G 0.053034 1.6653e-05
14:91547165 A G 0.020960 -7.0568e-06
14:91555821 C T 0.199311 -9.7689e-06
14:91556695 A G 0.210123 -1.9633e-05
14:91557378 G A 0.499084 -2.1502e-05
14:91571271 A G 1.215413 9.4048e-07
14:91571968 G A 0.069183 3.1285e-07
14:91574621 G A 1.930113 -2.3507e-05
14:91579946 G C 0.206903 -6.4638e-06
14:91581272 C T 0.086981 3.1185e-05
14:91589787 G A 1.530104 1.2893e-05
14:91592772 C G 0.046411 -1.2133e-05
14:91596570 T C 0.030554 -1.6775e-06
14:91608936 C T 1.195636 -1.8592e-06
14:91610923 A G 0.030343 1.2079e-05
14:91621044 T C 1.021042 7.5034e-06
14:91624544 A G 0.108203 -1.7420e-05
14:91633161 A G 0.106629 -1.5748e-05
14:91633749 A G 0.066120 1.9597e-05
14:91635649 G A 0.101529 3.9137e-05
14:91636532 T C 0.686686 -3.0270e-05
14:91637693 T G 0.033498 4.1239e-05
14:91642040 A G 0.055835 -1.1965e-05
14:91642395 A G 0.106629 -2.8345e-05
14:91649052 C A 0.063437 2.0606e-05
14:91649137 A G 0.065824 1.6812e-06
14:91656057 G A 0.565713 -4.6820e-05
14:91661939 A C 0.419813 9.6930e-06
14:91662886 G A 0.174469 6.5317e-06
14:91668581 T G 0.031384 -2.2867e-06
14:91668610 T G 0.020273 -1.5483e-05
14:91669029 C A 0.169991 -5.1069e-06
14:91671124 A G 0.146077 1.2524e-05
14:91681921 A G 0.482159 -2.3476e-05
14:91683051 G T 0.083064 9.2624e-06
14:91683743 T C 1.097612 2.5793e-05
14:91684609 A G 0.085944 -1.4860e-05
14:91684668 A G 1.400142 -8.0772e-06
14:91687402 A G 0.211758 3.0154e-05
14:91690316 T C 0.091986 5.7008e-06
14:91691354 C T 1.967759 1.3808e-05
14:91693856 G A 0.060071 -9.9351e-06
14:91695138 G A 0.550452 2.3613e-05
14:91702324 A G 0.923297 -1.3189e-05
14:91708195 T C 0.384717 -3.7385e-06
14:91709504 A C 0.093159 -4.0125e-06
14:91714006 A C 0.102634 -4.1429e-06
14:91714868 G A 0.037218 6.3629e-06
14:91721565 G A 0.053738 -6.4022e-06
14:91722061 T G 1.365073 -1.5407e-05
14:91726019 C A 0.044633 -2.0191e-06
14:91729406 T G 0.252032 4.1645e-06
14:91739081 G A 1.804391 -1.9502e-05
14:91739108 G C 0.032835 -1.4531e-05
14:91742658 A G 1.768938 -1.1884e-05
14:91750513 C G 1.799648 -2.4558e-05
14:91751986 G A 0.139573 -9.4643e-06
14:91757711 A G 0.111052 -1.3893e-05
14:91758106 T C 0.066909 2.9158e-05
14:91760522 T C 0.246188 -5.0854e-06
14:91762760 A C 1.567424 -1.1577e-05
14:91763064 T C 1.086474 -1.0844e-05
14:91767390 T C 0.825871 1.7820e-06
14:91767477 A G 0.051314 -1.3061e-05
14:91772026 T C 0.051599 2.1609e-05
14:91773494 A G 0.244570 4.4297e-06
14:91774883 A C 0.046125 2.8065e-06
14:91775889 T C 0.166935 -2.0173e-05
14:91785889 G A 1.499791 -9.6909e-06
14:91786441 A G 0.068914 1.2234e-05
14:91787336 C T 1.958328 1.0774e-06
14:91788148 C T 0.154995 -2.7208e-05
14:91793304 C T 1.355006 1.1443e-05
14:91793838 A G 0.041444 1.5678e-05
14:91797416 A G 0.119160 -1.6525e-05
14:91798690 T C 0.595248 -3.9543e-06
14:91801308 T C 0.019940 -9.2600e-06
14:91806455 T C 0.026855 -1.8660e-06
14:91808854 C T 0.162216 8.2601e-06
14:91817389 T C 0.054778 1.6741e-05
14:91818025 G T 0.256979 1.2117e-05
14:91820954 G T 0.041396 -8.3434e-07
14:91820966 C G 0.215100 7.1059e-06
14:91821246 G A 1.648479 -9.6303e-07
14:91823197 C T 0.025410 -2.5936e-05
14:91831327 T C 0.042141 -2.8546e-06
14:91836237 A G 0.126626 -6.0388e-07
14:91836479 C T 0.311737 7.1108e-06
14:91836725 A G 0.562759 1.0499e-05
14:91837490 T C 0.636488 -3.6909e-07
14:91837707 C G 0.020651 -7.9780e-06
14:91839050 C T 0.254942 -9.8826e-06
14:91839956 A C 0.030092 3.5398e-06
14:91840089 A G 0.222814 -1.1233e-05
14:91841069 G A 0.685673 3.1543e-05
14:91843858 C G 0.039322 -4.3595e-06
14:91850196 C T 1.524113 -4.3061e-05
14:91855011 C A 0.675946 -1.6435e-05
14:91859758 C G 0.071621 -1.3653e-05
14:91870677 C T 0.316160 -3.7617e-07
14:91871440 A G 0.239592 9.8081e-06
14:91872440 A C 0.064151 8.4372e-06
14:91872560 T C 0.300232 1.8313e-05
14:91873366 G A 0.030194 -1.8732e-05
14:91877716 C A 0.032815 -9.2196e-06
14:91880062 A G 0.524888 -1.0289e-05
14:91882349 C G 0.044269 1.6267e-05
14:91909491 C T 0.186854 1.9221e-05
14:91920877 C T 0.034855 -1.0504e-05
14:91927717 A G 0.900157 -2.5221e-05
14:91946368 T C 0.067792 2.6360e-05
14:91948043 C T 0.188575 1.5870e-05
14:91958862 C A 1.669612 -1.4534e-05
14:91967710 C T 0.893446 -2.2751e-05
14:91973139 A C 0.034954 -1.2087e-05
14:91981272 C T 1.648462 -1.1782e-05
14:92000246 G A 0.107213 5.7706e-06
14:92003243 G A 0.040560 -1.7509e-06
14:92019797 A G 0.351878 9.2543e-07
14:92032755 T C 0.343576 -4.3739e-06
14:92035068 G A 1.689678 -9.3661e-06
14:92046637 T G 0.037405 1.9797e-05
14:92046702 A G 1.318730 -8.5472e-06
14:92051316 T C 0.339618 -2.0620e-06
14:92052053 C T 0.065841 7.4742e-06
14:92052817 A G 0.081130 6.7069e-06
14:92074125 A G 0.023268 -2.9685e-06
14:92082160 A C 1.508739 8.8390e-06
14:92103862 G A 0.543683 -3.5570e-05
14:92104422 T C 1.808202 -1.0525e-05
14:92112671 T C 0.574985 1.7965e-05
14:92118160 G A 0.562983 1.1817e-05
14:92127606 A G 1.557669 -5.0217e-06
14:92128261 C T 0.042433 -3.7708e-07
14:92129010 T C 0.214648 -1.4240e-05
14:92136679 T C 0.048424 -3.0209e-06
14:92140428 A G 0.567682 1.4872e-05
14:92140810 G A 1.857337 -5.5490e-06
14:92142011 G C 0.053581 -9.4581e-06
14:92145041 G A 0.036997 -1.2303e-06
14:92145075 T G 0.865319 -1.1002e-05
14:92145237 C T 0.534398 -7.9056e-06
14:92146825 G A 0.088620 3.0047e-06
14:92148427 G A 1.640918 5.7579e-06
14:92149622 C T 0.116954 2.4693e-06
14:92150538 A G 0.029215 -2.5279e-06
14:92152570 C T 0.577259 7.9273e-06
14:92159558 G A 0.094559 2.1356e-05
14:92162796 C T 0.023153 2.2767e-06
14:92163175 A G 0.160577 -3.0377e-05
14:92163643 A G 0.031914 7.3707e-06
14:92167474 A G 0.043283 1.6737e-05
14:92167947 C T 0.038279 1.2125e-05
14:92171624 A G 0.221529 2.5779e-06
14:92183127 G T 0.028341 8.0009e-06
14:92184500 C T 1.344443 1.0192e-05
14:92193332 T C 0.326849 -1.8649e-06
14:92194949 C T 1.975208 -7.2684e-06
14:92222607 A G 0.803551 -4.4254e-07
14:92226808 A G 0.025869 -1.7862e-05
14:92242032 G A 1.959488 -5.8308e-06
14:92243917 A G 0.038870 9.7834e-06
14:92252686 G T 0.071253 -8.3018e-06
14:92280037 C T 1.120231 8.5386e-06
14:92289447 T A 0.054356 -1.8062e-05
14:92290744 G A 0.646670 4.8966e-06
14:92300838 C A 0.031703 1.5767e-05
14:92309325 G A 1.167254 1.3867e-05
14:92314172 A G 0.038299 1.1352e-05
14:92317656 A G 0.041573 -1.7298e-06
14:92326098 C T 0.205455 8.2063e-06
14:92326415 T G 0.296478 3.9097e-06
14:92332650 T C 0.041522 6.8218e-06
14:92333001 A G 0.382619 -2.1511e-05
14:92335321 G A 0.134351 -2.1101e-05
14:92337671 A G 0.554310 1.4707e-06
14:92339908 T C 0.906716 3.3917e-06
14:92342797 T G 0.028416 -9.9601e-06
14:92346199 C T 1.387512 -2.4505e-05
14:92347680 G A 1.467714 -2.2158e-05
14:92355655 C T 0.074772 1.8435e-05
14:92356026 A G 0.036511 -2.4050e-05
14:92357194 T C 0.075830 -3.2368e-06
14:92359725 T C 0.233469 -7.3334e-06
14:92363325 A G 0.053931 -1.5557e-05
14:92364626 C T 0.023768 -1.0493e-05
14:92365790 A G 0.698415 -7.0516e-06
14:92371141 A G 0.869090 2.2454e-05
14:92371353 T C 0.324285 5.0626e-06
14:92374515 T G 0.055913 1.2098e-05
14:92375616 G A 1.827384 7.9988e-06
14:92392569 T C 0.025801 4.4859e-06
14:92393026 T C 0.742256 7.6256e-06
14:92399288 T C 1.127561 -1.8026e-05
14:92405126 T C 0.024948 6.9800e-06
14:92408309 G A 0.144968 1.0433e-05
14:92427222 C A 0.847100 6.6235e-06
14:92431170 C A 0.232184 1.2893e-05
14:92435587 C T 0.661435 7.9859e-06
14:92445928 A G 0.029959 -3.7168e-06
14:92459958 T C 0.930678 1.2426e-05
14:92463621 G A 0.192729 -3.9306e-06
14:92465749 T C 0.057899 -3.8475e-05
14:92466722 T C 0.029442 -9.0881e-06
14:92473943 C T 0.661272 5.5653e-06
14:92485881 T G 0.728990 4.0550e-06
14:92499348 G T 0.605876 1.7750e-06
14:92504231 G T 0.072358 1.4238e-05
14:92505915 A T 0.175434 2.3108e-05
14:92506583 C T 0.547681 -1.4712e-06
14:92525471 T C 1.556986 -2.5389e-06
14:92541373 T C 0.192960 -7.9264e-06
14:92557264 T C 0.048039 4.3403e-06
14:92562568 C T 0.492406 -1.4713e-05
14:92567438 C T 0.081409 4.9780e-06
14:92572061 C T 0.600317 -6.7307e-06
14:92576251 C T 0.200042 1.7502e-05
14:92576585 C T 1.638694 -1.0712e-05
14:92579923 T C 0.541737 3.1485e-05
14:92580525 A G 0.719263 6.5016e-06
14:92588998 T C 0.123893 3.8228e-05
14:92589107 C T 0.643019 4.7878e-06
14:92590192 C A 0.338289 -1.9523e-05
14:92603311 G T 1.763910 2.9014e-05
14:92610213 C T 0.120350 1.7972e-05
14:92625067 A G 0.293819 2.9215e-05
14:92628356 C T 0.069295 2.1382e-05
14:92634014 A G 0.762478 2.1176e-05
14:92634069 A G 0.023391 -1.0145e-06
14:92636713 T A 0.465636 -1.8058e-08
14:92647042 A C 0.072331 1.3067e-05
14:92647274 C T 0.038581 -9.7551e-06
14:92656788 C T 1.356805 4.1763e-05
14:92666291 G T 0.549000 9.8808e-06
14:92666343 T C 0.257843 1.1076e-05
14:92668250 T C 1.225588 -2.7965e-05
14:92669554 A G 0.054809 -1.0052e-05
14:92669798 G A 0.497680 -7.5113e-06
14:92671185 G A 1.025029 -2.6385e-05
14:92671404 G A 0.542397 6.6820e-06
14:92672674 A G 0.243597 3.1357e-06
14:92684190 T C 1.514546 6.5889e-06
14:92707233 A G 0.024023 5.2268e-06
14:92708417 A C 0.028392 1.7875e-05
14:92708578 C T 0.247296 4.7997e-06
14:92709597 A G 0.393567 1.5968e-06
14:92714008 A C 0.078431 8.1383e-07
14:92720904 A G 1.348778 -2.9259e-05
14:92722005 A C 0.033784 7.7222e-06
14:92722019 T C 1.959233 -3.3397e-06
14:92722844 T C 0.133984 2.3138e-05
14:92726738 G A 1.383126 -2.2969e-05
14:92728159 A G 0.116376 -9.5178e-06
14:92730412 C T 0.214420 -8.8918e-06
14:92736604 C T 0.957013 -9.7008e-06
14:92738068 G A 0.118616 2.7447e-05
14:92739145 C T 0.268569 3.0832e-05
14:92739855 G A 0.076214 -5.0125e-06
14:92742640 C A 1.699109 1.8866e-05
14:92746915 T C 0.172153 -4.6790e-06
14:92747433 A G 0.111698 -1.9927e-06
14:92748495 T C 0.500195 2.1303e-05
14:92752200 G A 1.541922 -1.2691e-05
14:92753877 C T 0.038952 -6.1330e-06
14:92754084 A C 1.228845 -4.1083e-05
14:92757403 T C 0.256510 -2.7270e-05
14:92758512 G A 0.077536 4.9875e-06
14:92759251 C T 0.038194 2.5068e-06
14:92759284 A G 0.029130 7.9296e-06
14:92763391 T G 0.907086 -4.2712e-06
14:92766945 A G 0.025250 -9.1878e-06
14:92767214 C T 0.047281 -9.3887e-06
14:92773663 T G 0.902976 -2.3260e-06
14:92775750 T C 0.035943 -4.9484e-06
14:92776368 T G 0.030388 1.7444e-05
14:92785908 T C 0.082276 3.1961e-05
14:92793206 T C 0.178242 1.5676e-05
14:92796826 A G 0.031710 1.6709e-06
14:92801418 T C 0.206128 -2.1822e-06
14:92802560 A G 0.371373 3.2257e-05
14:92808475 G C 0.240935 -3.9575e-07
14:92813655 G A 0.043555 -1.3433e-05
14:92814457 A G 0.203588 -5.0012e-05
14:92819696 C T 0.265013 2.0078e-05
14:92822426 T G 0.043287 -4.6580e-06
14:92823155 T C 1.821713 -4.2587e-06
14:92826246 C A 0.133123 1.0564e-05
14:92826737 A G 0.040896 1.2748e-05
14:92827181 G A 0.236379 8.6846e-06
14:92827246 A G 1.773011 -4.3180e-06
14:92828636 C T 0.836554 9.4412e-06
14:92830382 C T 0.095198 -2.5408e-05
14:92835100 A G 1.635474 -1.3849e-05
14:92836102 G A 0.155073 1.6216e-05
14:92836463 C T 0.074946 1.6809e-05
14:92838444 A G 0.043776 -5.4261e-06
14:92839179 C T 0.043001 -2.7637e-06
14:92840572 A G 0.144819 2.3893e-05
14:92843680 C T 0.730850 -1.3808e-05
14:92844508 G A 0.277538 7.8411e-05
14:92845434 A C 0.022078 -5.3403e-07
14:92846794 A G 0.207668 1.1658e-05
14:92850076 C T 0.052962 -6.4869e-06
14:92850234 T C 0.030017 6.9376e-06
14:92856689 A C 0.293656 -1.6440e-05
14:92859858 C T 0.212567 -5.1326e-06
14:92862121 T C 0.233738 2.2661e-05
14:92862142 T A 0.043477 2.1008e-05
14:92871050 C T 0.702169 -1.5421e-05
14:92875719 T C 0.039564 -2.0570e-05
14:92878020 G A 1.328266 -5.4469e-06
14:92878794 A G 0.451279 -2.5524e-05
14:92880655 A G 0.189629 4.7167e-06
14:92885946 T C 0.192263 2.1131e-06
14:92887417 G A 0.048838 2.0009e-05
14:92891726 A C 0.891926 -1.2179e-05
14:92894256 G A 0.072001 1.2761e-05
14:92906520 A G 0.138033 1.0407e-05
14:92907993 A G 0.531566 -1.1227e-06
14:92909073 C T 1.456753 -5.8496e-06
14:92909700 T C 0.067507 6.7452e-06
14:92911579 A G 0.119898 -2.6785e-05
14:92918793 G A 0.886976 7.4527e-06
14:92919445 A C 0.801705 1.0464e-06
14:92920371 T C 1.020005 1.1845e-05
14:92922542 G A 0.776567 1.5114e-05
14:92922713 C T 1.501970 9.4110e-06
14:92922782 A G 0.064858 1.0669e-05
14:92924421 A G 0.492046 -2.4232e-08
14:92926811 T C 0.035307 3.4422e-06
14:92926952 T G 0.462502 2.4231e-05
14:92929498 T C 0.216276 9.9979e-06
14:92930891 G T 0.086067 -7.8056e-07
14:92931737 A G 1.525575 9.4657e-06
14:92932443 T C 0.267950 -1.6409e-05
14:92933251 T C 0.058266 2.8584e-05
14:92937293 T C 1.594887 3.5727e-06
14:92940209 C T 0.090048 2.0397e-05
14:92940715 T C 0.167088 9.0272e-06
14:92952838 A C 0.304118 -1.7370e-05
14:92952958 G T 0.081215 3.8207e-05
14:92953697 G A 0.020634 2.3423e-06
14:92956184 T C 0.949468 8.2642e-06
14:92958522 C A 0.095851 -4.3750e-06
14:92958612 A G 0.524287 1.0281e-05
14:92959282 A G 0.293714 -1.7758e-05
14:92959940 A G 0.024951 -2.1413e-05
14:92963789 T C 0.028178 -7.3222e-06
14:92964088 G T 0.195639 -4.8850e-06
14:92966525 T C 0.114924 4.5842e-06
14:92969688 C T 0.170610 6.0353e-07
14:92970259 A C 0.134364 5.4912e-06
14:92971222 T G 0.543074 1.2183e-05
14:92972162 T C 0.476805 -1.9553e-05
14:92973660 T C 0.134834 -7.2583e-06
14:92974059 T C 0.090082 1.2310e-05
14:92974445 C T 0.647513 -1.6999e-05
14:92976023 T C 0.116488 1.6327e-05
14:92980553 A C 0.115053 2.7532e-05
14:92982625 A G 0.118933 5.9406e-06
14:92984051 G A 1.061622 1.2244e-06
14:92985951 T C 0.128476 -1.2736e-06
14:92986145 A G 0.019940 7.8249e-06
14:92987358 T C 0.196469 2.6036e-05
14:92994323 A G 0.072528 -2.0551e-05
14:92994718 C G 0.400581 -1.1058e-05
14:92995987 A G 0.045541 1.9428e-05
14:92998827 A G 0.353310 -3.5692e-05
14:93002380 C A 0.328005 -9.0078e-08
14:93005721 G A 0.767483 -1.2664e-05
14:93006872 C T 1.512544 1.6900e-05
14:93006902 G T 0.752626 4.1591e-05
14:93007216 T C 1.877926 2.6866e-06
14:93009711 C T 0.059531 -1.0710e-06
14:93011124 G A 1.135942 3.1421e-06
14:93011366 T C 0.274644 -6.2386e-06
14:93013106 T G 0.052881 -2.3559e-05
14:93014971 C T 0.269609 -3.4735e-06
14:93016441 C T 0.668629 4.9563e-05
14:93017539 G A 0.732968 -6.6484e-05
14:93020769 G T 0.027301 1.1433e-05
14:93021815 T C 0.107601 1.9104e-05
14:93031594 G A 0.552454 1.3844e-06
14:93037679 A G 0.060170 -3.5408e-06
14:93041534 C T 0.169655 -1.1531e-05
14:93041785 C G 1.893664 1.5609e-05
14:93044668 A G 1.317309 5.9067e-05
14:93049411 A G 0.103671 -1.2045e-05
14:93049865 T C 0.129139 -1.4971e-05
14:93050146 G A 1.223188 1.7086e-05
14:93050570 C A 0.361292 -2.1296e-05
14:93050704 A G 0.370227 -2.7721e-05
14:93055078 C T 1.895891 5.0270e-06
14:93061453 G A 0.257214 -1.9055e-05
14:93064069 T C 1.076452 1.7307e-05
14:93065083 G A 0.190706 1.6467e-05
14:93066363 A G 0.078883 -8.0161e-06
14:93071194 A G 0.281352 6.6999e-06
14:93074273 C T 0.026723 2.3937e-05
14:93078988 C T 0.229063 1.9660e-05
14:93079993 G A 0.024244 -5.7282e-06
14:93084429 C A 0.286224 2.6412e-06
14:93098472 A G 0.138913 1.7533e-05
14:93099890 A G 0.045415 -9.2628e-06
14:93103309 T C 0.368575 -1.2989e-04
14:93104090 A G 1.790044 6.2318e-06
14:93110372 A G 0.207991 4.0953e-05
14:93113952 T G 0.138737 1.4977e-05
14:93115151 T C 0.072712 8.7448e-07
14:93117443 A G 1.102821 -8.0495e-05
14:93118668 T C 0.343161 6.3856e-05
14:93123142 G A 0.306763 4.4022e-05
14:93123991 A G 0.649658 3.5059e-05
14:93124584 A G 0.240996 -1.5438e-06
14:93125282 T G 0.666729 2.4999e-05
14:93129070 A G 0.727392 -1.6304e-04
14:93131683 A G 0.154852 -1.2267e-05
14:93132299 C G 0.903272 2.7923e-05
14:93145500 T C 0.696981 1.2964e-05
14:93147910 C T 1.463154 1.1606e-05
14:93148143 A G 0.562276 -4.9302e-06
14:93151596 A C 0.077523 1.4110e-05
14:93153538 G A 0.205074 3.3819e-06
14:93156713 T C 0.041665 -1.4924e-05
14:93157307 C A 0.044201 -9.7901e-06
14:93159621 G A 0.305250 -1.6586e-06
14:93162515 C A 0.238960 -1.1326e-05
14:93164106 T C 0.694781 7.4824e-06
14:93173010 T C 0.133909 7.3566e-06
14:93174842 T C 0.028066 -3.8033e-05
14:93175780 C T 1.182193 2.1436e-06
14:93176042 A G 0.024227 2.6721e-05
14:93177400 T C 0.407394 -1.4864e-05
14:93178431 A G 0.023731 2.1733e-05
14:93178467 T C 0.821428 8.7198e-06
14:93187010 T C 0.078985 1.3706e-05
14:93188114 G A 0.025747 8.0893e-06
14:93195186 T C 1.021079 -2.7274e-05
14:93195562 C T 0.294928 4.8304e-06
14:93197430 A G 0.333873 -3.8860e-05
14:93198569 T C 0.045568 1.1444e-05
14:93199080 T C 0.349488 5.6909e-09
14:93201129 C T 1.388685 -1.8014e-05
14:93202028 C T 0.645433 -5.3725e-06
14:93215348 A C 0.301211 -1.4876e-05
14:93216246 G T 0.244495 -1.5837e-05
14:93221344 C T 0.101145 -6.5496e-06
14:93223990 T C 0.639493 -6.3556e-06
14:93224959 A G 0.049682 2.3675e-05
14:93229219 G A 1.245263 -4.1874e-06
14:93255175 A G 0.087406 1.8031e-06
14:93259547 A G 0.050467 -6.2504e-07
14:93262525 G A 0.044283 2.2162e-05
14:93263982 G C 0.132641 1.0926e-05
14:93276446 G T 0.026634 1.7102e-05
14:93281416 G C 0.052775 2.1669e-06
14:93286230 G A 0.115036 -3.6160e-05
14:93288420 G A 0.068605 -4.7909e-06
14:93288480 A G 0.133103 8.8642e-06
14:93290856 C T 1.324714 4.2258e-06
14:93305234 T C 0.165983 -7.7883e-06
14:93309887 C A 1.439097 -1.4453e-05
14:93326437 A G 0.381382 1.1816e-05
14:93332306 A G 0.191373 -2.1264e-05
14:93332765 C T 0.440678 1.4063e-05
14:93333302 C G 0.135391 7.2887e-06
14:93343568 A C 1.206961 -1.6880e-06
14:93347668 A G 0.060398 1.4608e-05
14:93351669 T C 0.039489 1.5718e-05
14:93353299 A G 0.143357 5.2984e-06
14:93358111 C T 0.379067 -3.4551e-05
14:93358393 T C 0.498598 1.1146e-05
14:93362498 G A 0.130754 7.4181e-06
14:93366200 C T 0.232327 3.7152e-06
14:93369245 G A 1.331840 2.0964e-06
14:93375880 T C 1.831209 -5.9391e-06
14:93383032 T C 0.031802 -2.6460e-05
14:93383739 A G 0.319883 9.0307e-06
14:93385610 G A 0.237287 -2.0955e-05
14:93389030 G A 1.528774 -1.3522e-05
14:93389077 C T 0.466867 -1.8154e-05
14:93391490 T C 1.423054 -2.5154e-05
14:93395407 G A 1.421088 -1.3932e-05
14:93398031 C G 0.174414 8.1759e-06
14:93398446 T C 0.057386 -2.8973e-05
14:93400861 G A 0.543203 3.0207e-06
14:93404674 C T 0.983898 -2.5179e-05
14:93406954 T C 0.166058 1.6592e-05
14:93407134 T C 0.174754 3.8473e-05
14:93408451 A G 0.494922 -2.2462e-05
14:93409078 G A 1.219384 -2.9936e-05
14:93412743 A G 0.146471 -1.0333e-06
14:93414467 G A 0.132977 -2.0479e-06
14:93419849 T C 0.071209 -1.3060e-05
14:93423934 T C 0.147178 -1.4822e-07
14:93424229 A G 0.177746 -3.7302e-05
14:93425898 A G 0.066137 -1.1151e-05
14:93438351 T C 0.253246 -3.2576e-05
14:93439909 G A 1.956724 -1.0579e-05
14:93447573 A C 0.359089 2.3383e-05
14:93459859 C T 0.192998 -6.7444e-06
14:93463099 A T 0.120813 -9.5533e-06
14:93463645 A G 0.107462 -2.9556e-06
14:93471116 A G 0.555307 -1.4807e-06
14:93485366 T C 0.209103 3.0188e-06
14:93486038 T C 0.034899 1.2658e-06
14:93487673 C T 1.977510 -1.8350e-05
14:93494030 A G 0.823767 -1.9123e-05
14:93508865 A G 0.030265 4.6083e-06
14:93516465 C T 0.220288 6.7056e-06
14:93536720 A C 0.093165 -1.2157e-05
14:93540906 T C 0.605332 -6.3978e-05
14:93543505 C T 0.031210 5.6666e-06
14:93544391 G A 0.228781 2.0800e-05
14:93560657 A G 0.122839 -5.5035e-06
14:93561738 T C 0.086152 -2.7105e-05
14:93563922 T C 0.067058 -1.6678e-05
14:93573824 T C 0.032315 7.1605e-06
14:93575662 C T 0.387621 5.4706e-06
14:93578722 G C 0.033549 -3.1180e-06
14:93580772 G T 0.420167 9.3682e-06
14:93593727 C T 0.553933 -2.2553e-05
14:93595051 G A 0.484448 1.9558e-06
14:93595591 C A 0.639945 -1.4196e-05
14:93602336 T C 1.379417 3.6077e-06
14:93607492 A G 1.400655 4.6155e-06
14:93611491 T C 0.067242 3.4690e-06
14:93614062 A C 0.467907 -2.8674e-06
14:93615607 G A 0.069384 -1.5335e-05
14:93616138 T G 0.054064 3.3737e-06
14:93617260 A G 0.783231 -4.8695e-06
14:93619520 T C 0.783251 -3.7997e-06
14:93621636 C T 0.124311 -1.2110e-05
14:93640448 T C 0.570228 -8.8594e-06
14:93642968 T C 0.027773 1.6254e-05
14:93645708 G A 1.480378 -1.2856e-05
14:93648950 G A 0.053891 -1.4366e-05
14:93649383 T C 1.474136 -1.7442e-05
14:93649999 T C 0.022755 4.6804e-06
14:93656324 G A 0.035209 -2.4929e-07
14:93657436 C T 0.505873 -5.0431e-06
14:93667996 T C 0.468564 -1.3068e-05
14:93673655 A G 0.168267 2.1330e-05
14:93677341 T C 0.332795 -4.4493e-06
14:93680662 A G 0.646010 4.1457e-06
14:93680748 C T 0.056083 -9.4439e-06
14:93684099 T C 0.054207 5.3743e-06
14:93684814 C T 0.350780 1.1490e-05
14:93689352 T C 0.178300 2.7158e-05
14:93693422 T C 0.666389 -5.7890e-06
14:93696317 G A 0.689035 -7.3197e-06
14:93701539 G A 0.045194 -1.0221e-06
14:93703854 A G 0.988577 3.5680e-07
14:93708759 C A 0.044908 -5.5054e-06
14:93710718 T C 0.110113 -1.2867e-05
14:93717733 C G 0.120354 1.2783e-05
14:93731823 A G 1.588016 -8.8790e-06
14:93741096 T G 0.065311 2.0241e-05
14:93755562 T C 0.182166 2.4789e-05
14:93784384 A G 0.197666 -2.1118e-05
14:93784668 A G 0.130608 6.5092e-06
14:93787360 T C 0.609813 -2.5981e-05
14:93788250 A G 0.388906 5.9218e-06
14:93790276 C T 0.367398 -9.2997e-06
14:93796411 C T 0.412422 -1.0445e-05
14:93798425 A G 0.342440 -8.7948e-06
14:93811057 A G 0.045292 -5.2951e-06
14:93836269 A G 0.198369 -1.7826e-05
14:93871182 T C 1.400197 8.6415e-06
14:93876503 C T 0.051052 -4.3853e-06
14:93897886 G A 0.060224 -8.3491e-06
14:93900634 G A 0.090299 -1.3891e-06
14:93901858 T C 0.132681 1.1647e-05
14:93915039 A G 0.027773 -7.4724e-07
14:93917653 G C 0.033920 -7.5013e-07
14:93934853 A G 1.955207 2.8222e-06
14:93943998 A G 0.622348 -1.3807e-05
14:93957862 A C 0.037225 -1.2592e-05
14:93958136 A G 0.034899 3.4067e-06
14:93963563 G C 0.030836 1.0945e-05
14:93994870 G A 1.116811 1.7557e-05
14:94001241 A T 0.054972 5.9346e-07
14:94001462 G A 0.155661 -1.6668e-05
14:94003994 T C 0.469876 -1.2268e-05
14:94011176 T C 0.095644 -1.6989e-05
14:94012483 A G 0.068347 2.3147e-05
14:94017120 T C 1.735300 7.6598e-06
14:94025745 T C 0.049780 -2.8773e-05
14:94039845 A G 0.186664 -9.3401e-06
14:94039907 G A 0.233252 3.0437e-05
14:94050966 T C 0.119007 1.0597e-05
14:94074858 T C 0.187789 -1.1187e-05
14:94075191 T C 0.461053 5.4844e-05
14:94088587 A G 0.995747 1.8786e-05
14:94097287 A G 1.394138 2.3558e-05
14:94099620 C A 0.365716 -1.2847e-05
14:94100335 G A 0.060303 -3.3394e-06
14:94121012 A G 0.095549 -1.6009e-05
14:94126078 G A 0.082680 -9.2917e-06
14:94126515 T C 1.335763 3.0941e-05
14:94126616 A G 0.093842 5.4853e-05
14:94145928 A G 0.033869 -4.3194e-06
14:94148833 C T 0.081810 -1.5627e-05
14:94153845 G A 0.098564 -9.1979e-06
14:94161765 G A 0.029918 9.0609e-06
14:94163328 A G 0.145030 1.3304e-05
14:94174650 C A 1.295713 3.3931e-05
14:94179632 A G 0.027284 -1.7350e-06
14:94186372 G A 0.182077 2.6483e-05
14:94192032 G T 1.345249 3.2423e-05
14:94193098 T C 0.398687 5.6252e-05
14:94195463 T C 0.374875 1.2352e-06
14:94197592 T C 0.703760 -1.3248e-05
14:94197929 A C 0.075935 -5.2772e-06
14:94202579 C T 1.721055 -8.3117e-06
14:94204438 T C 1.539276 -2.0449e-06
14:94205345 A G 1.803351 -7.0834e-06
14:94208300 T C 0.148419 3.1743e-05
14:94208530 G A 1.800648 -9.3855e-06
14:94208556 T C 0.029776 4.1766e-05
14:94219733 T C 1.690276 -2.1827e-05
14:94219987 T C 0.109753 -8.9600e-06
14:94220298 C T 0.031683 2.8584e-06
14:94229604 A G 0.118256 -6.7164e-06
14:94231166 T C 0.117107 -2.0245e-05
14:94232953 T C 0.403433 -1.3522e-05
14:94233615 A C 0.024649 -8.0922e-06
14:94235806 A G 0.120592 -1.9121e-05
14:94235973 T C 1.464151 9.3990e-06
14:94236975 C T 1.930412 -2.0845e-05
14:94238353 A G 0.663594 -1.5864e-05
14:94239938 T C 0.736017 -1.4013e-05
14:94244818 A G 0.578983 -2.7725e-05
14:94245649 G A 1.564316 -2.5032e-05
14:94245799 C A 0.130971 1.0470e-05
14:94246514 A C 0.859455 -1.0034e-05
14:94247149 A G 0.065814 -4.7368e-06
14:94247902 A G 0.186378 -4.8156e-06
14:94249735 A G 0.711913 -7.5176e-06
14:94252264 C A 0.187187 3.7182e-06
14:94258643 G A 1.167587 -1.5972e-05
14:94259308 T C 0.611404 1.2762e-05
14:94266491 C T 0.241163 5.7357e-06
14:94267266 C T 0.209388 -1.3802e-05
14:94267909 T C 0.828693 -2.2874e-05
14:94270080 A C 0.129078 -1.8304e-05
14:94274628 C G 0.062285 9.9256e-06
14:94284369 A G 0.027695 7.6372e-06
14:94285160 T C 0.060095 -4.1273e-06
14:94285427 T C 0.032128 7.4663e-06
14:94286525 T C 1.030377 2.9335e-05
14:94287923 G A 0.487004 1.3873e-05
14:94292181 T C 0.180765 -1.5138e-05
14:94295068 G A 0.154906 -1.4136e-05
14:94296069 C T 0.171453 2.1225e-06
14:94297710 C T 0.431196 2.6427e-05
14:94297834 A G 0.028922 -7.3023e-06
14:94300981 C T 0.243380 -2.1421e-06
14:94308934 A G 0.226170 2.9601e-05
14:94316720 T C 0.097181 1.0312e-05
14:94319652 G T 0.218126 1.4505e-05
14:94320983 C T 1.691813 8.5846e-07
14:94321132 T C 0.058348 -2.2588e-05
14:94323704 G A 0.314487 2.2459e-05
14:94326457 T C 0.097555 -4.6227e-05
14:94327229 T C 0.545298 -4.6947e-05
14:94328781 A G 0.410994 -1.6388e-05
14:94329960 A G 0.050056 1.6781e-05
14:94333846 T C 0.074647 1.5217e-05
14:94334567 A G 0.715544 6.3067e-05
14:94336608 G A 0.221573 1.0377e-05
14:94339436 G C 0.034692 -9.1436e-06
14:94340011 C A 0.053976 -6.6304e-06
14:94340130 G A 0.167377 -6.9120e-05
14:94344821 A G 0.152054 7.9032e-05
14:94346411 C T 0.072824 2.4096e-05
14:94353943 T C 0.336939 -4.7310e-05
14:94355585 G A 1.410573 -1.7326e-04
14:94358034 C T 0.178198 -2.4174e-05
14:94361020 G A 0.284205 -1.2366e-05
14:94361196 T C 0.143782 -2.8276e-05
14:94366772 T C 0.091680 1.0572e-05
14:94370417 T C 0.557299 2.6526e-05
14:94374108 C T 0.033488 1.6769e-06
14:94376460 C T 0.215862 -1.0266e-05
14:94379107 C T 1.816909 5.6305e-05
14:94379618 A G 0.195140 6.3862e-06
14:94380907 C T 0.237209 1.0763e-05
14:94383227 C T 0.086780 8.6148e-06
14:94387749 T C 0.060316 -8.9454e-06
14:94388129 C T 0.110586 -1.3938e-05
14:94388642 C T 1.521944 -1.4182e-05
14:94389292 C T 1.143483 6.7232e-06
14:94390867 G A 0.378404 -2.4156e-05
14:94391699 A G 1.054696 1.3896e-05
14:94391705 T A 0.033553 7.4090e-06
14:94398258 G T 1.657026 -1.0220e-06
14:94400394 T C 0.113721 2.6527e-05
14:94401102 T C 0.040098 -1.9302e-05
14:94403973 T C 0.368490 9.3243e-06
14:94408103 A G 0.063855 -1.2824e-05
14:94411978 G C 0.153883 -4.5806e-06
14:94413517 C T 0.351735 1.9201e-05
14:94416113 A G 0.038452 -1.0591e-05
14:94417531 C T 0.129210 2.0658e-05
14:94418127 A G 0.378179 3.6248e-06
14:94418146 A G 0.364203 -4.1472e-06
14:94421488 T C 0.252505 -9.7442e-06
14:94423294 C T 0.188143 -1.7569e-05
14:94423997 A G 0.143286 -1.0200e-05
14:94425703 G A 0.904880 4.1798e-05
14:94426154 C G 0.083887 2.1966e-06
14:94430323 A G 1.073280 2.7302e-05
14:94432460 T C 0.022344 -1.8586e-05
14:94437745 C T 0.021480 1.8862e-06
14:94442156 C T 0.971588 2.5560e-05
14:94442261 G T 0.148208 -1.1027e-05
14:94443410 T C 1.602510 2.5855e-06
14:94444682 T C 0.096354 1.9777e-05
14:94447966 A C 0.071746 2.1416e-06
14:94450139 G A 0.028378 2.2139e-05
14:94450617 A G 0.147403 -5.9003e-06
14:94451703 A G 0.038557 3.4325e-06
14:94452096 G A 0.517072 2.2047e-05
14:94453111 A G 0.371570 -1.4740e-05
14:94453701 G A 0.427803 -3.6195e-05
14:94456371 G A 0.047271 5.6707e-07
14:94456406 G T 0.197125 3.8830e-07
14:94463212 A G 0.089987 -9.0861e-08
14:94464489 A G 0.108060 1.9672e-05
14:94465169 C T 1.039513 3.3827e-05
14:94470658 T C 0.093414 -3.1730e-06
14:94471213 A G 0.043409 3.1855e-05
14:94475182 G A 0.239993 -7.1028e-06
14:94479804 A G 0.557839 4.6013e-05
14:94479835 T C 0.327930 1.7384e-05
14:94482663 A G 0.065229 -1.1172e-05
14:94486120 G T 0.061214 2.4596e-06
14:94488692 T C 0.479766 1.4780e-05
14:94491351 T C 0.037388 5.8890e-07
14:94497058 T C 0.111215 -1.8975e-05
14:94500885 G C 0.235030 -7.2677e-07
14:94506339 C T 0.421235 3.3280e-05
14:94515292 T C 0.029799 5.6914e-06
14:94516420 T C 0.647520 2.9803e-06
14:94518241 T C 0.062584 -2.6876e-06
14:94520260 T C 0.830094 2.2048e-05
14:94521263 T C 0.165201 3.6870e-05
14:94530953 A G 0.033152 -1.0932e-05
14:94546945 A G 0.034892 2.7208e-06
14:94547563 A G 0.061955 -4.7284e-06
14:94548497 C T 0.661966 2.1505e-07
14:94552899 G T 0.154468 1.0806e-06
14:94554363 T A 0.192059 -1.5594e-05
14:94559443 G A 0.497428 -1.7926e-05
14:94559984 G A 0.270527 -8.4154e-06
14:94563193 C T 0.951512 -3.9191e-05
14:94563265 T C 0.178389 -1.3492e-05
14:94564058 A G 0.808015 -2.4820e-05
14:94565150 C T 0.819633 -1.8680e-05
14:94576937 C T 1.003590 -1.5551e-05
14:94579327 C A 0.029507 -9.2142e-07
14:94580122 A C 0.066337 -4.1586e-06
14:94581285 A G 0.096208 -3.0446e-05
14:94583462 C T 1.700098 3.1594e-05
14:94586005 T C 1.070842 3.5107e-06
14:94593576 G A 0.038846 -1.8725e-05
14:94595989 C T 0.399819 5.0668e-05
14:94597460 G T 0.039142 2.7101e-06
14:94598617 A G 1.218765 1.6261e-06
14:94606179 A G 0.412065 2.4949e-05
14:94608089 A G 0.172439 1.1932e-05
14:94612518 T C 1.184818 -9.7335e-07
14:94612849 T C 0.095294 1.5759e-05
14:94620563 G A 0.108516 1.6650e-05
14:94626683 A C 0.022337 7.2865e-06
14:94634383 A G 0.043317 5.9285e-06
14:94642417 G A 0.167336 1.4729e-05
14:94644870 G A 0.032509 6.7143e-07
14:94645917 T C 0.145835 4.0370e-06
14:94652599 A T 0.063111 -5.9579e-06
14:94657946 C T 0.031217 -1.2629e-05
14:94659182 C T 1.511299 1.8391e-05
14:94677961 A G 0.151649 8.9266e-06
14:94703827 C A 0.039176 -8.0207e-06
14:94710949 A G 0.086332 4.3072e-06
14:94724949 C T 0.339499 -2.7115e-05
14:94724973 G T 0.044901 -5.9123e-07
14:94731490 T C 0.182615 -2.5139e-05
14:94735511 T C 0.433923 1.7431e-05
14:94742263 T G 0.150765 9.2749e-06
14:94754259 G T 0.059810 -1.6301e-05
14:94755306 T C 0.033345 -4.2699e-06
14:94756450 A T 0.334162 -2.7930e-05
14:94756750 C T 0.333591 -2.9527e-05
14:94756794 C T 0.767425 -6.1914e-06
14:94757226 A G 0.105184 -3.5789e-06
14:94757499 A G 0.272105 8.6850e-06
14:94758171 T C 0.037891 9.7283e-06
14:94762706 A G 0.183359 3.9322e-06
14:94763493 C T 1.503891 -1.4005e-05
14:94766083 C T 0.033808 1.4448e-05
14:94769476 T C 0.733933 1.6924e-05
14:94769907 G A 0.416879 6.9338e-06
14:94770184 C T 0.330949 4.8784e-06
14:94772429 A G 0.270687 5.2569e-06
14:94773945 G A 0.192865 -8.8604e-06
14:94774186 C T 0.530553 3.7516e-06
14:94776221 C A 0.925224 1.9449e-05
14:94780608 A G 0.442810 6.6062e-06
14:94783374 C T 0.121183 1.1354e-05
14:94785380 G A 0.065171 -1.5628e-05
14:94793686 T G 0.425845 2.0568e-05
14:94795492 G A 0.380920 1.8821e-06
14:94801368 T C 0.899314 6.2026e-06
14:94809810 T C 0.067296 -1.4907e-05
14:94811056 T G 0.035814 -1.5096e-05
14:94816299 G A 1.103402 4.4268e-06
14:94832016 C T 0.436724 4.4998e-05
14:94832739 C A 0.095032 2.9021e-06
14:94832796 A G 0.189530 -1.1456e-05
14:94832898 T C 0.085679 9.9250e-06
14:94833033 C T 1.545240 7.1775e-05
14:94836611 A G 0.091941 6.3092e-06
14:94838142 T G 0.002526 -5.2163e-06
14:94841366 G A 1.547099 -7.8647e-06
14:94844706 A G 0.099880 -3.2286e-06
14:94844843 G T 0.524083 1.9596e-05
14:94847262 A T 0.099611 1.2826e-05
14:94847415 G A 0.409441 -4.3859e-05
14:94849201 T C 0.314501 4.7354e-05
14:94849882 C T 0.257193 -4.4392e-05
14:94851546 A G 0.302741 2.2979e-05
14:94852219 A G 0.051286 -3.1129e-05
14:94854040 A G 0.432474 -9.1956e-06
14:94854877 A G 0.389072 -1.3945e-07
14:94854902 G A 0.081140 -1.0653e-05
14:94855115 C T 0.093726 6.7627e-06
14:94858356 C T 0.959301 -2.5988e-06
14:94862557 G A 0.071349 -1.3473e-05
14:94866912 T C 0.025631 8.8384e-06
14:94869163 A G 0.048587 -2.8513e-05
14:94870274 C T 0.998052 -2.0143e-05
14:94873695 G C 0.157422 -2.6827e-05
14:94876353 T C 0.108050 -4.3461e-06
14:94877494 C T 0.079267 1.8270e-06
14:94877925 G T 1.042229 -3.8957e-05
14:94881756 G A 1.568617 -8.4349e-06
14:94882773 T C 0.263748 1.6117e-05
14:94887290 T C 0.164460 1.9388e-06
14:94888956 G T 0.851078 2.1331e-05
14:94891783 G A 0.104949 1.1654e-05
14:94893687 T C 0.026437 1.4716e-05
14:94894104 A G 1.075908 -1.0673e-05
14:94894240 C T 0.259967 -1.3997e-05
14:94900002 G T 0.269926 3.5033e-06
14:94902929 C A 1.442630 7.8419e-06
14:94907173 T C 0.120537 2.9654e-05
14:94910252 C T 0.343280 8.6569e-06
14:94912896 G T 0.826779 -2.5399e-06
14:94913128 A G 0.085591 3.0442e-05
14:94913890 T G 0.094712 3.8947e-06
14:94915172 G A 0.245304 -2.7126e-05
14:94917013 T C 0.616490 1.3788e-05
14:94918719 G T 0.859666 3.0715e-07
14:94927853 T C 1.690388 -9.9703e-06
14:94928476 A G 0.040879 -1.8007e-05
14:94933695 A G 0.613015 1.6265e-05
14:94933709 T C 1.069190 -2.9383e-05
14:94935566 A G 0.376830 -2.9243e-06
14:94935807 A G 0.027583 2.5900e-05
14:94935901 C G 0.426232 2.5727e-06
14:94936062 A G 0.046302 -5.9439e-06
14:94936110 A G 0.254742 -1.7630e-05
14:94936222 T G 0.283368 -8.1426e-06
14:94937398 C T 1.873346 -2.8821e-05
14:94937886 A C 1.377479 -2.6173e-05
14:94937946 G A 0.298375 -1.3726e-05
14:94938028 A C 0.246909 -2.2271e-06
14:94940743 T C 0.048121 3.7422e-05
14:94943235 A G 0.908150 1.7365e-05
14:94943635 T C 1.724621 -4.8230e-06
14:94944112 C T 0.285687 -6.2582e-06
14:94944327 G A 0.075918 2.4341e-06
14:94946226 G A 0.031394 1.4758e-06
14:94948399 T C 0.335070 3.0083e-05
14:94950248 A G 0.021460 -6.2827e-06
14:94952000 T G 0.310142 -1.5175e-05
14:94956134 A G 0.231898 -4.0303e-06
14:94958326 T C 0.036990 2.7647e-05
14:94961145 A G 0.159744 4.0487e-05
14:94962447 C T 0.215117 1.9250e-05
14:94966352 T C 0.028895 8.9900e-06
14:94966610 G A 0.299256 1.4005e-05
14:94966717 C T 0.075150 9.2703e-06
14:94967155 T C 0.146342 -1.6905e-05
14:94967969 G A 0.486209 1.1864e-05
14:94976214 T G 0.820445 -5.1425e-07
14:94983029 G A 0.319764 -1.7065e-05
14:94983498 C T 0.128816 -2.5730e-05
14:94985066 C T 0.966886 6.6970e-06
14:94987047 A C 0.230477 4.3183e-05
14:94989351 T C 0.025193 -1.1794e-05
14:94989917 T G 0.827466 -1.5057e-05
14:94992285 T C 0.058892 -1.8695e-05
14:94997495 A G 0.437153 2.7236e-05
14:95000798 G A 0.109546 4.0305e-06
14:95007657 C T 0.307735 1.0048e-05
14:95008015 T C 1.577405 6.2518e-06
14:95012384 G A 1.140770 -1.4850e-05
14:95016481 G A 0.027443 1.7554e-05
14:95016997 C T 0.450932 1.3947e-05
14:95022322 T C 0.024632 -1.5904e-05
14:95026388 A G 0.033063 7.6729e-06
14:95029314 G T 0.140831 -2.3838e-05
14:95029852 T G 0.472106 -1.1339e-05
14:95033708 C A 0.483948 4.9948e-06
14:95039382 T C 0.163878 1.8588e-05
14:95041478 A G 1.664077 3.0428e-06
14:95044365 T C 0.446784 1.0202e-05
14:95045356 G A 0.661140 -1.7361e-05
14:95045562 A G 0.086865 8.0879e-07
14:95045774 C T 0.380087 -1.0784e-05
14:95046075 G A 0.127735 -1.7440e-06
14:95052480 C T 0.286047 3.2053e-05
14:95053890 A G 1.334203 4.8178e-05
14:95054012 G A 0.202762 -1.8661e-05
14:95054176 C T 1.338157 4.0112e-05
14:95060633 G A 0.973543 4.4754e-05
14:95061126 T C 0.125603 -3.2766e-05
14:95064435 T C 0.458296 3.2353e-05
14:95067218 T C 0.087437 -1.3684e-06
14:95069320 A G 0.067847 -2.9505e-06
14:95076617 T C 1.048342 5.0621e-07
14:95078677 T G 1.014742 -2.3602e-06
14:95080635 T C 0.052038 2.1031e-07
14:95080659 A G 0.097191 -1.7371e-05
14:95080803 A G 0.962707 -2.9307e-06
14:95081081 G A 0.226993 8.2103e-06
14:95084402 T C 0.350461 1.3660e-05
14:95087563 A G 0.178287 -7.0287e-06
14:95088847 A G 0.128136 -8.0868e-06
14:95088894 T G 0.033689 -3.4412e-05
14:95088943 C A 0.052361 7.7562e-06
14:95089232 A C 0.456494 5.3596e-05
14:95092268 T C 0.049474 -1.8708e-08
14:95094918 A G 0.047088 -3.2857e-05
14:95095002 G A 1.523658 5.0110e-06
14:95095588 T C 0.260409 -1.6517e-05
14:95105521 T C 0.112742 -1.3408e-05
14:95105577 C T 1.687957 1.2948e-05
14:95105709 T C 0.021898 -5.8874e-06
14:95106927 T C 0.365216 1.0874e-05
14:95107145 C T 0.025029 5.4728e-06
14:95113708 T G 0.494273 -1.1892e-05
14:95116191 C T 0.265900 6.7097e-06
14:95127664 T G 0.218238 1.8028e-06
14:95133723 T C 1.841262 1.7668e-05
14:95136698 G A 1.137142 2.4523e-05
14:95142001 G T 0.064852 -8.8210e-06
14:95142266 C A 0.252406 1.0470e-05
14:95147238 T C 0.021847 -2.1582e-05
14:95148486 T C 0.114955 -2.6077e-05
14:95149319 A G 0.461125 1.6937e-05
14:95150150 T C 0.090014 -1.1652e-05
14:95154860 G A 0.217874 7.1727e-06
14:95159674 A G 0.056678 -3.9704e-05
14:95164684 T C 0.158428 1.3390e-05
14:95165612 C T 0.935947 -3.1708e-05
14:95169718 T C 0.243995 6.3510e-06
14:95171404 T C 0.154767 -1.7114e-05
14:95172608 C T 0.996427 -2.0760e-05
14:95177845 C G 0.437183 4.6391e-06
14:95182186 A G 0.142320 9.7599e-07
14:95188402 G T 0.357311 3.6511e-06
14:95189602 G A 0.517099 -3.5699e-07
14:95190821 A G 0.192284 -2.2471e-05
14:95191262 C T 0.066276 9.9856e-06
14:95195680 C A 0.302931 -3.7063e-05
14:95196562 T C 0.195520 -2.3598e-05
14:95203045 A G 0.810195 2.3861e-05
14:95205277 A G 0.311274 -9.0489e-06
14:95209821 G C 0.272006 1.2913e-05
14:95219218 T C 0.043841 -2.5985e-05
14:95221588 G A 0.381287 2.3040e-05
14:95224653 A G 1.325907 2.3949e-05
14:95224856 C T 0.054554 3.8369e-06
14:95224936 A G 1.203354 1.1835e-05
14:95240576 A G 0.205730 -3.6298e-06
14:95244010 G A 0.209249 -2.2437e-05
14:95248291 T C 0.222036 -1.4610e-05
14:95248968 A G 0.313753 1.7069e-06
14:95250756 C T 0.313409 1.0495e-05
14:95251115 C G 0.957152 2.6433e-06
14:95253783 T C 0.224143 -2.2857e-05
14:95257025 A G 0.407996 3.9909e-06
14:95258556 A G 0.347662 1.2956e-05
14:95259651 T C 0.028151 1.0258e-05
14:95260085 T C 0.028137 -3.2216e-06
14:95261971 G T 0.028657 -8.6305e-06
14:95262401 A G 0.238113 4.5926e-05
14:95263461 G A 0.993075 1.3562e-05
14:95271948 C T 0.183097 -4.2931e-08
14:95272355 C T 0.263656 8.6641e-05
14:95272500 C T 0.035022 7.7519e-08
14:95273552 A C 0.387087 -2.7563e-06
14:95273677 A G 0.069894 -2.5566e-05
14:95274427 A G 1.800743 8.5807e-06
14:95276018 T C 0.102144 -1.8408e-05
14:95277130 T C 0.350467 -3.9637e-05
14:95279125 T C 0.370584 -5.4462e-06
14:95279449 C T 0.184808 7.5452e-06
14:95282482 T C 1.186691 -3.4149e-05
14:95284959 T C 1.316204 -1.3309e-04
14:95291113 C T 0.098836 2.0337e-06
14:95292097 G A 0.208032 2.5465e-05
14:95293757 T C 0.362020 -4.4471e-05
14:95295652 A G 1.265428 7.5921e-06
14:95299839 G A 0.071542 -3.1994e-06
14:95300493 C T 0.067459 -2.4544e-06
14:95302365 C T 0.291365 1.5178e-05
14:95310641 A G 0.199576 2.7308e-06
14:95311289 T C 0.040567 2.5769e-05
14:95314433 C T 0.075697 4.3972e-05
14:95320478 C A 0.097558 -3.2027e-05
14:95320698 G C 1.167258 -2.7487e-05
14:95325489 A G 0.281563 2.0970e-05
14:95325638 G T 1.304821 1.3308e-05
14:95327426 A G 0.236267 2.4191e-05
14:95328569 C T 0.095953 -3.0342e-05
14:95331631 G C 0.172765 -2.4542e-05
14:95333167 T C 0.220207 3.2532e-05
14:95334249 G A 1.528734 3.1156e-05
14:95337175 G A 1.122094 -1.9114e-06
14:95339855 G T 0.724771 1.0806e-05
14:95340456 G C 1.599045 1.9794e-05
14:95341264 C G 0.461492 7.6046e-07
14:95341628 C T 0.178195 3.4967e-05
14:95341785 T C 0.043586 1.1124e-05
14:95342891 C T 0.099268 3.6200e-06
14:95343149 A G 0.556871 -2.8477e-05
14:95344154 G A 1.433722 4.2886e-06
14:95345713 T C 0.074538 1.0134e-05
14:95345717 C T 0.055077 9.4618e-07
14:95345803 G A 0.185525 3.3781e-05
14:95346647 C T 0.077176 -1.0270e-05
14:95348767 C T 0.029582 -8.3722e-06
14:95349440 T C 1.919373 6.2253e-07
14:95349509 G C 0.059891 3.8122e-06
14:95350999 G A 0.139787 4.6676e-06
14:95351374 A C 0.049705 -4.5485e-06
14:95351832 C T 1.645878 -4.1093e-06
14:95352032 G A 0.595040 -1.3690e-05
14:95358070 T C 0.316078 -2.7787e-06
14:95362030 G C 0.040655 2.3540e-07
14:95362041 G C 1.156334 -8.4568e-06
14:95364150 C G 0.091697 -6.8129e-06
14:95364762 G A 0.308180 -6.5913e-06
14:95368162 T C 0.503075 -6.2148e-06
14:95374734 A C 0.022347 5.1403e-06
14:95379499 C T 1.572958 -4.2519e-06
14:95382809 C T 0.340356 8.6276e-06
14:95383192 G A 0.062825 8.3308e-07
14:95384896 G A 0.669558 -1.6527e-05
14:95388863 T G 0.133620 -1.6565e-05
14:95390020 T C 0.278486 6.0690e-06
14:95391939 A G 0.056522 3.7169e-06
14:95391973 A G 0.044364 1.3027e-05
14:95392578 C T 0.886480 -4.1045e-06
14:95400990 T C 0.102817 -5.1502e-06
14:95401139 C T 0.286690 1.1822e-05
14:95402119 C T 0.518806 -1.8861e-05
14:95402655 C T 0.026206 -1.4702e-06
14:95406390 A G 0.550520 1.0710e-06
14:95408809 A G 1.388457 6.5898e-06
14:95409670 C T 0.038211 -2.2073e-06
14:95411160 A G 0.130628 -3.0786e-07
14:95412171 G A 0.481785 -1.8567e-05
14:95412910 C G 0.106540 2.6021e-05
14:95413590 T G 0.052497 -1.6281e-05
14:95414995 C T 0.045037 -7.8513e-06
14:95416264 T C 0.117613 6.7725e-06
14:95418468 T G 0.215780 1.6656e-05
14:95422511 A G 1.309207 -7.9974e-06
14:95423041 G T 0.549282 -1.2437e-05
14:95426347 C T 0.029466 -9.3960e-06
14:95426517 G C 0.482282 1.4546e-05
14:95426850 A G 0.026002 -4.2396e-06
14:95429283 T C 0.387916 1.1906e-05
14:95431316 C T 0.255843 -1.3746e-05
14:95432829 T C 0.319849 4.0286e-06
14:95434863 G A 0.059772 7.4121e-06
14:95437671 T C 0.120289 1.7449e-05
14:95439228 A G 1.638269 -1.3692e-05
14:95445982 C T 0.247109 4.6179e-06
14:95446155 C T 0.990042 -3.4434e-05
14:95447773 G A 1.823175 7.3764e-06
14:95455288 A G 1.698623 -1.0090e-05
14:95457278 A G 0.180221 8.5949e-06
14:95459215 T C 0.124801 1.0568e-05
14:95460173 G C 1.168403 -1.6603e-05
14:95463154 G A 0.281896 -3.0317e-06
14:95463950 A G 0.263422 -8.9759e-06
14:95468288 A T 0.140171 -1.4109e-05
14:95469357 C T 0.377934 7.7073e-06
14:95473544 A G 0.113863 -1.6722e-05
14:95473868 G T 0.196816 7.3496e-06
14:95474079 A G 0.516426 -9.0247e-06
14:95474678 A G 0.083972 8.4605e-06
14:95479704 C T 0.057352 1.0379e-05
14:95482903 T G 0.057603 -6.7598e-06
14:95490825 T C 0.082028 4.5584e-05
14:95491088 G A 0.481405 -1.0622e-06
14:95492010 A G 0.036738 -1.0880e-05
14:95495550 T C 0.368459 3.3610e-06
14:95505380 T C 1.080634 7.1357e-06
14:95517718 A G 0.505853 1.0541e-06
14:95519151 G T 0.042165 -3.9776e-07
14:95519519 T C 0.463433 6.0595e-06
14:95520592 T C 1.406054 1.0653e-05
14:95526327 T C 0.036905 -1.8757e-05
14:95528384 C A 0.236257 8.7207e-06
14:95535498 A G 0.842986 4.9904e-06
14:95541409 G A 1.613212 9.6937e-06
14:95543306 T C 1.341985 3.0511e-05
14:95548334 C T 0.041485 -9.1134e-06
14:95549861 C G 0.054020 1.0188e-05
14:95554142 C T 0.750375 -3.1486e-06
14:95573883 A G 0.027073 -1.4489e-05
14:95579189 C A 0.242628 -4.2542e-06
14:95581496 T C 0.082520 1.2634e-05
14:95591629 T C 0.233445 3.0953e-05
14:95592608 C T 0.313256 3.9850e-05
14:95594818 T C 0.175910 -3.0595e-05
14:95611008 C T 0.056155 2.6092e-05
14:95617976 T C 0.137808 -2.7000e-06
14:95621338 A C 0.065134 -3.0637e-05
14:95626503 A G 0.309057 -3.9515e-06
14:95626714 T G 0.353021 -7.8063e-06
14:95641415 T G 0.043667 1.9180e-05
14:95645104 A G 0.121639 -3.2025e-06
14:95649403 A G 0.104864 1.9630e-06
14:95651589 C T 0.677496 -1.1998e-05
14:95654091 C G 0.111830 -5.3660e-07
14:95659747 T C 0.488164 -1.7695e-05
14:95659895 G A 0.164375 -3.2490e-05
14:95662391 T C 1.704467 3.5460e-06
14:95663814 T C 0.524338 8.8791e-06
14:95665600 T C 0.123713 -2.7618e-05
14:95665890 T C 0.056090 3.5815e-05
14:95668918 C A 1.945803 1.3396e-05
14:95671871 T G 0.320263 -4.9967e-06
14:95675223 G A 0.112857 1.1228e-05
14:95680203 C A 0.133579 -2.1044e-05
14:95681299 C T 0.159771 1.4803e-05
14:95690968 C T 0.072171 -1.6955e-05
14:95691859 T G 0.626047 2.7415e-05
14:95710096 T C 0.304366 1.3483e-05
14:95711763 T C 0.165021 1.9870e-05
14:95713530 A G 0.218020 1.8269e-06
14:95718322 T C 0.037762 6.0074e-06
14:95720678 A T 0.501549 3.7742e-06
14:95737220 G A 0.090224 -8.6917e-06
14:95742664 A G 0.165568 1.0109e-05
14:95742771 G A 1.857581 5.7185e-05
14:95749011 C T 1.435255 1.5367e-05
14:95752666 T C 0.231049 1.3507e-05
14:95759141 A G 0.762349 -3.3566e-06
14:95766741 A G 0.039217 -2.6515e-06
14:95775202 C T 1.469961 1.3713e-05
14:95777861 C T 0.145026 -1.1981e-05
14:95779849 T C 0.055070 2.6452e-06
14:95781907 T C 0.082065 -7.1226e-06
14:95782482 A G 0.033519 -1.4148e-05
14:95784273 A G 0.051082 -1.6064e-05
14:95786115 T C 0.034369 -1.1246e-05
14:95794989 G A 0.021905 1.2462e-06
14:95795523 G A 0.078825 -1.3259e-05
14:95796001 C T 0.396307 1.6936e-05
14:95796599 G A 0.089847 -2.4193e-05
14:95798660 A G 0.169427 4.4245e-06
14:95801653 G A 1.630334 4.8629e-05
14:95803335 G A 1.418491 3.3303e-05
14:95804937 A G 1.248945 2.7844e-05
14:95808247 T C 0.152397 4.8679e-06
14:95811161 A G 1.572282 2.3039e-05
14:95811544 T C 0.677857 -3.3710e-06
14:95812973 C A 0.430550 -5.1294e-06
14:95818353 T C 0.798418 -3.4729e-05
14:95823085 T C 0.021966 -7.8115e-06
14:95823649 A G 1.655686 2.5102e-05
14:95827137 A C 0.036354 -7.2670e-07
14:95827284 A G 0.021857 -5.1778e-06
14:95828479 A G 0.044969 -1.0964e-05
14:95828774 G A 0.073028 -1.8358e-05
14:95830343 C T 0.390677 6.5395e-05
14:95830414 T C 0.142374 -2.7155e-05
14:95830657 A G 0.257907 1.6432e-05
14:95831537 T G 0.068768 -3.8745e-05
14:95836056 T C 1.021188 5.4135e-07
14:95836846 A G 0.121499 1.9589e-05
14:95837284 G A 0.134368 -1.0744e-05
14:95837365 T C 0.104874 -2.7143e-06
14:95839726 A G 0.034899 -1.8622e-05
14:95844527 C T 0.440559 -5.0813e-06
14:95847191 G T 0.353922 -1.2935e-05
14:95849997 A G 1.160869 -5.0425e-06
14:95850623 T C 0.822437 -1.1210e-05
14:95854116 A G 0.530134 9.3128e-06
14:95855045 C T 0.378036 -1.5736e-05
14:95855207 A G 0.535509 9.3668e-06
14:95856248 A G 0.036959 2.5223e-06
14:95864207 A G 0.058555 1.0352e-05
14:95864369 T G 1.463984 5.3594e-06
14:95869110 A G 0.300952 1.9477e-05
14:95871863 C A 0.398792 -3.1627e-06
14:95876466 A C 0.475625 -2.6264e-05
14:95877965 A G 0.110188 -8.7978e-09
14:95881905 C G 0.512309 -2.3444e-05
14:95883464 C T 0.660082 1.3169e-06
14:95883921 C T 0.296954 -1.8587e-05
14:95884323 A G 1.389300 -1.2426e-05
14:95885578 G A 0.033060 -5.2763e-06
14:95887929 T C 0.034654 -1.6283e-06
14:95889102 C T 1.663278 3.7070e-05
14:95889297 T C 0.050980 1.7568e-05
14:95890821 A C 0.058321 -1.9040e-05
14:95892131 C T 1.356522 2.9099e-05
14:95894280 T G 1.013270 7.9769e-06
14:95894343 T C 0.051171 1.6575e-05
14:95894948 A C 0.042348 8.2170e-06
14:95896632 G C 0.253916 -2.8743e-05
14:95898041 T C 1.680012 9.3639e-06
14:95900399 C T 0.349927 1.9868e-05
14:95900494 C T 0.054421 1.3652e-06
14:95900758 G A 0.889023 -1.0409e-05
14:95902885 C T 0.180167 -9.1556e-06
14:95903060 C A 0.079219 3.4038e-05
14:95903435 A G 0.027069 3.9174e-05
14:95903733 G A 0.368123 -1.5849e-05
14:95903839 C T 0.235421 -1.4161e-05
14:95906095 A C 0.034087 9.3742e-07
14:95906321 A G 0.746115 1.5253e-05
14:95908833 G A 0.966685 -1.8083e-08
14:95909162 T C 0.580095 -1.5558e-05
14:95911008 G A 0.376660 2.3366e-05
14:95911061 A G 0.045466 -1.6013e-05
14:95912388 A G 0.173541 -2.6283e-05
14:95913968 T C 0.461750 -7.5015e-06
14:95916566 A G 0.542605 -6.1925e-06
14:95918741 A G 0.840545 7.7486e-06
14:95919581 G A 0.183186 -2.3843e-05
14:95919846 T C 0.039050 1.5433e-06
14:95923806 C T 1.016907 -5.8541e-06
14:95927413 A G 0.147760 -2.0347e-05
14:95928156 G T 0.188683 -1.1699e-05
14:95928334 A G 0.438234 -1.1779e-06
14:95928470 G A 0.075660 -1.8106e-05
14:95928527 A G 0.056141 1.1432e-05
14:95930458 C A 0.147511 5.6197e-06
14:95931254 C T 1.156637 1.1791e-05
14:95931826 A G 0.024594 3.9220e-06
14:95934649 C T 0.475486 -4.6988e-06
14:95934789 C T 0.053938 -1.1541e-05
14:95935176 G A 0.824375 7.0238e-06
14:95935689 T C 0.639527 2.1682e-05
14:95937402 G C 0.581747 -3.9428e-06
14:95941222 A G 0.116893 -4.1475e-06
14:95941923 A G 0.066378 -7.0526e-06
14:95942238 T C 0.032937 1.4692e-05
14:95943026 T G 0.364471 -3.2487e-06
14:95944152 C T 0.959783 -4.3595e-05
14:95944492 T G 0.414092 -3.8047e-05
14:95946060 C A 0.061044 -9.9232e-06
14:95946375 G A 0.488048 -2.6905e-05
14:95947045 G A 0.901334 -1.0906e-05
14:95947560 T G 0.064406 -2.5607e-05
14:95947695 A G 0.033838 -3.6879e-06
14:95947747 A G 0.133746 -1.1070e-06
14:95948005 C G 0.037466 -1.1043e-05
14:95949056 A G 1.460268 3.5195e-05
14:95950162 G T 0.513132 2.4948e-05
14:95950175 T G 0.034073 -1.4635e-05
14:95951141 C T 0.051616 -1.5616e-05
14:95951463 C T 0.041165 -3.0630e-06
14:95951489 A G 0.049709 -7.1400e-06
14:95956305 A G 0.056508 2.7491e-06
14:95957256 G A 0.224368 -1.3859e-05
14:95957894 T C 0.047417 -1.2867e-05
14:95959399 C T 0.029680 -6.3277e-06
14:95960714 A G 0.365780 -5.7686e-06
14:95961766 C T 0.123488 8.1609e-06
14:95963227 C T 1.137737 3.3894e-06
14:95965302 C T 0.179793 -9.6537e-06
14:95967217 T C 0.351304 -2.7932e-06
14:95969513 C A 0.833759 7.3763e-06
14:95970759 A G 0.055172 -1.9304e-05
14:95976723 A G 0.107247 -7.2917e-06
14:95976755 G T 0.166292 2.9800e-07
14:95983975 A G 0.728759 1.6454e-05
14:95984785 C T 1.620859 2.9035e-05
14:95986559 A G 0.036640 -1.1359e-05
14:95989104 T G 0.096773 4.8861e-07
14:95989208 A G 0.511483 1.1593e-05
14:95989497 G T 0.042141 -2.9209e-05
14:95998464 C T 0.844400 -1.8959e-05
14:96002141 A G 0.077067 -2.1215e-05
14:96009962 C T 1.073868 1.3756e-05
14:96011535 G A 0.490016 -7.5426e-06
14:96012465 G A 0.287645 -5.7701e-06
14:96022446 G A 0.286279 4.2129e-07
14:96027153 T C 1.405126 4.7946e-08
14:96030245 T C 0.066011 -5.7312e-06
14:96038148 C G 0.024584 2.8815e-06
14:96038182 T C 0.498751 1.6762e-05
14:96038323 A G 0.044660 5.6283e-06
14:96047601 G C 0.336236 -4.1938e-06
14:96051974 C T 0.060252 1.1999e-06
14:96052451 T C 0.115115 1.9589e-05
14:96059898 T C 0.523491 1.4752e-05
14:96067304 A G 0.641968 2.5413e-05
14:96068911 A G 0.061622 -1.2404e-06
14:96069535 C T 0.915735 -5.6370e-06
14:96078199 T G 0.028147 1.2525e-05
14:96085849 A T 0.072579 -1.0774e-05
14:96086595 C T 1.875767 1.4170e-05
14:96091360 G A 0.033733 -9.6266e-06
14:96094691 A G 1.873112 1.4806e-05
14:96102338 C T 0.063057 -1.0272e-05
14:96103099 G A 1.435524 1.0245e-05
14:96109433 G A 0.673573 -8.8643e-06
14:96117681 G T 0.184301 -6.7669e-07
14:96120734 G A 0.403647 7.2267e-07
14:96123220 A G 0.041821 -2.4962e-05
14:96125876 T C 0.186555 4.0993e-06
14:96128738 T C 0.060088 7.7728e-06
14:96130617 C T 1.793899 9.4395e-06
14:96133492 C T 0.048753 -1.2815e-05
14:96133913 T C 0.953834 -1.6424e-05
14:96134197 G A 0.074643 4.7175e-05
14:96136775 A C 0.262449 1.3956e-05
14:96136794 G A 0.390045 9.8203e-06
14:96140260 A G 1.143670 -2.6256e-06
14:96140731 T G 0.190971 -2.3741e-05
14:96141601 T C 0.075605 8.2848e-06
14:96141642 G A 1.965720 5.5795e-06
14:96147835 T G 1.766405 -1.7971e-05
14:96149209 G T 1.844353 -1.0002e-06
14:96149678 A G 0.035630 -2.1928e-06
14:96150565 G A 0.171871 8.2553e-07
14:96151684 G A 1.011172 -1.9454e-05
14:96158812 G A 0.810348 2.7522e-05
14:96160837 T C 0.047615 -6.7037e-07
14:96162418 A G 0.085104 6.4911e-06
14:96165763 G C 0.048509 1.6016e-06
14:96169577 G A 0.251284 2.8699e-06
14:96171851 G A 0.233813 6.6096e-06
14:96173916 C G 0.024241 1.8357e-06
14:96175978 G C 0.234945 5.0819e-06
14:96178688 T C 0.048063 -1.7755e-06
14:96182616 C A 0.370533 -3.8151e-05
14:96182912 A G 0.085461 -1.3169e-05
14:96184569 A G 0.295560 -1.1715e-05
14:96192566 C G 0.030252 -5.6028e-06
14:96202150 A G 0.024401 9.4617e-06
14:96206070 A G 0.629202 -4.1888e-05
14:96211676 A G 0.277766 -3.7538e-05
14:96214323 C G 0.084458 -7.3050e-06
14:96214514 C T 0.060857 6.7103e-06
14:96215404 T G 0.568818 -8.8929e-05
14:96220437 T C 0.279156 -2.7736e-05
14:96223718 T G 0.064090 8.2925e-06
14:96230553 T G 0.041529 4.2980e-07
14:96231410 A G 0.052551 7.9467e-06
14:96232454 A G 0.070200 2.6071e-06
14:96233430 A G 0.090619 -6.8109e-06
14:96233500 T C 1.158051 1.0970e-05
14:96244795 A G 0.071002 -9.5554e-06
14:96246076 C T 0.080668 -2.2322e-06
14:96248992 A C 1.276341 1.8217e-05
14:96255955 A C 0.231630 -1.0507e-06
14:96256471 C T 0.523889 -3.2849e-06
14:96261837 G A 0.104820 -1.0933e-05
14:96262184 G A 0.192355 -9.5254e-06
14:96263269 A G 0.048056 -6.3452e-06
14:96264563 G T 0.065865 9.9695e-06
14:96264948 C T 0.211333 -1.7060e-05
14:96270219 G A 0.066310 1.3578e-05
14:96273598 T C 0.267600 -3.0086e-05
14:96276982 G T 0.365080 -1.4571e-05
14:96278663 G A 0.058494 -1.6083e-05
14:96282197 T C 0.432750 -2.2422e-05
14:96287909 C T 0.055798 2.2142e-06
14:96299252 G A 0.652718 -4.7741e-06
14:96307897 C A 0.479613 2.3807e-06
14:96310848 A G 0.100863 4.1407e-05
14:96312217 G A 0.376537 3.6332e-06
14:96314028 A G 0.062968 -1.0850e-05
14:96315604 A G 0.056995 3.0211e-05
14:96325206 C T 1.420844 -5.1276e-07
14:96336488 C T 0.066099 1.2839e-06
14:96342131 A G 0.069795 6.2096e-06
14:96348112 G A 0.032652 -2.6556e-05
14:96348651 G T 0.463848 9.0485e-06
14:96351155 T C 0.021888 6.3600e-06
14:96351572 A G 0.125423 -7.0331e-07
14:96355334 A G 0.334536 -1.9086e-06
14:96357331 A G 0.509960 2.4403e-05
14:96358829 A G 0.135779 1.4223e-05
14:96360339 A G 0.039951 1.2919e-05
14:96360669 C T 0.883610 3.9252e-06
14:96360731 A G 0.023656 -6.6923e-06
14:96363347 C T 0.027947 3.5069e-06
14:96363514 A G 0.057073 -1.4015e-05
14:96363683 A C 0.046095 -3.1866e-06
14:96365058 T C 0.064008 8.9075e-06
14:96369915 G A 0.054265 -1.7404e-05
14:96376748 G A 0.045517 -1.7086e-05
14:96377673 G T 0.256445 -5.0433e-06
14:96379833 C T 0.993013 -1.1986e-05
14:96408463 C T 0.069496 1.4906e-05
14:96410942 C G 0.051358 -1.4135e-06
14:96417442 A C 1.420942 6.0518e-06
14:96424085 A C 0.167666 -6.6233e-06
14:96428578 C T 1.267916 1.8762e-06
14:96430457 A C 0.146611 3.5568e-06
14:96430937 T C 0.040805 7.2412e-06
14:96435819 T C 0.171035 4.5844e-06
14:96444720 G A 0.032207 -4.9443e-06
14:96445515 G A 0.220720 -7.6290e-06
14:96446600 C T 1.546222 1.3520e-05
14:96448563 C A 1.342491 1.4837e-05
14:96453546 G A 1.535547 5.0236e-06
14:96466190 T C 0.043096 -7.0796e-06
14:96477291 T C 0.193389 -1.6336e-05
14:96481608 A G 0.059344 2.8966e-06
14:96486317 A G 0.152842 -1.7952e-05
14:96490096 A G 0.022446 -2.4834e-05
14:96495103 G T 0.142687 2.3631e-05
14:96502940 A G 0.040057 -2.5520e-06
14:96521202 T C 1.966770 -3.0253e-06
14:96522287 G A 0.122360 -4.4791e-07
14:96526471 T C 1.242928 -1.6212e-05
14:96526885 A G 0.272785 -2.1001e-05
14:96531394 T C 0.058892 -7.6169e-06
14:96532311 T C 1.528186 1.3772e-05
14:96534880 A G 0.115053 -7.8747e-06
14:96538402 A G 0.997141 -6.7683e-06
14:96544063 T C 1.642930 9.8642e-06
14:96545726 T C 0.529886 2.1039e-05
14:96545859 T C 0.042573 1.2044e-05
14:96549767 C T 0.690708 -4.9526e-05
14:96551652 G T 0.142286 2.6919e-06
14:96555417 A G 0.495514 9.8535e-06
14:96555526 A C 0.124790 -1.6602e-05
14:96556825 T C 0.067106 1.0533e-05
14:96562048 A G 0.608915 -1.4751e-05
14:96562633 A C 1.080596 -1.4944e-05
14:96563245 A G 1.563976 -1.9574e-05
14:96563642 G A 0.206981 -1.0926e-05
14:96565458 G A 1.624877 -1.1150e-05
14:96565750 C T 0.079722 -6.8328e-07
14:96567869 G T 0.081752 1.4310e-05
14:96569042 G A 0.036276 1.2081e-05
14:96569341 C T 0.124896 -3.2583e-06
14:96570353 G A 0.187075 6.8638e-06
14:96571656 C T 0.284579 1.7250e-05
14:96572622 A G 0.394145 -5.2603e-05
14:96573082 A G 0.762944 -1.4446e-05
14:96574813 C T 0.050192 -1.9547e-07
14:96581776 A G 0.142065 -1.5962e-05
14:96582859 G A 0.148814 1.2093e-06
14:96583059 C G 0.112680 -2.3037e-05
14:96583738 C A 0.525116 -1.6780e-05
14:96586657 C A 0.075632 2.0638e-06
14:96589122 A G 0.188279 -1.3741e-05
14:96589410 C T 0.054353 5.9022e-06
14:96591837 G A 0.191403 8.6516e-06
14:96593128 T C 0.086811 1.5913e-05
14:96595948 T G 0.059538 -3.9718e-06
14:96597495 G A 1.388090 -1.1742e-05
14:96598441 G A 0.073008 -3.7707e-06
14:96598569 C T 0.083047 -5.2005e-06
14:96598630 C T 0.071413 8.8300e-07
14:96602672 C T 1.084295 1.0662e-05
14:96604333 T C 0.137016 -1.5985e-05
14:96606391 A G 0.095484 1.6710e-05
14:96616571 A G 1.504000 1.7477e-05
14:96617940 T C 0.458915 -1.6870e-05
14:96635447 A G 0.329701 9.5811e-06
14:96636473 A G 0.802392 -3.5994e-05
14:96642130 T C 0.491927 -1.2037e-05
14:96642255 C T 0.019943 -1.8106e-05
14:96643519 G A 1.334556 8.8814e-09
14:96643925 T C 0.039363 1.0021e-06
14:96645356 T C 0.021375 -1.5668e-05
14:96646219 A C 0.663139 1.1604e-05
14:96646550 A G 0.979686 -2.9249e-05
14:96647777 A G 0.068595 -1.9331e-05
14:96649263 C T 0.073987 7.3892e-06
14:96653615 T C 0.957268 3.6290e-05
14:96653724 T C 0.073195 -1.3332e-05
14:96654055 G A 0.263391 5.4354e-06
14:96655360 C A 0.161828 2.6730e-05
14:96655386 T C 0.058409 4.6876e-05
14:96658618 T G 0.053428 -1.1353e-05
14:96659919 A G 0.630565 1.1023e-05
14:96661571 T C 0.397007 -1.2060e-05
14:96661656 G A 1.068459 2.0553e-05
14:96663971 C G 0.047761 3.5190e-05
14:96666501 T C 0.607344 9.3584e-06
14:96666612 C T 0.140967 -1.2779e-05
14:96666950 T C 0.033118 -3.9987e-06
14:96668454 T C 0.152594 1.3368e-05
14:96668722 T C 0.204108 7.5961e-06
14:96671139 T C 0.847202 1.4828e-05
14:96672464 T C 0.047570 -1.3494e-05
14:96675933 G A 1.443480 1.6627e-05
14:96677713 A G 0.826456 -7.7814e-05
14:96679203 T C 1.602160 -5.4948e-06
14:96681345 G C 0.583301 -3.1040e-05
14:96687178 A G 0.161607 3.5761e-07
14:96687816 G C 0.089419 -1.0539e-05
14:96688767 T C 1.186276 1.8909e-05
14:96691556 A G 1.823998 -1.4818e-05
14:96691574 T C 0.158194 3.6934e-05
14:96693643 C T 0.539038 -4.6464e-05
14:96694104 T C 0.038309 2.1442e-05
14:96700137 A G 0.080392 1.6793e-05
14:96701915 T C 0.195401 -2.5283e-05
14:96703484 T C 0.209745 3.7431e-06
14:96705747 T C 0.059657 3.1170e-05
14:96705964 T C 0.046714 -1.3891e-05
14:96706404 C T 0.057433 2.9444e-05
14:96708832 T G 0.211258 -2.6855e-05
14:96714276 C T 0.065878 9.4326e-06
14:96716149 C T 0.419827 5.1810e-06
14:96716250 C T 0.227907 2.6238e-07
14:96723708 C T 0.039424 -9.0884e-06
14:96728753 G A 0.403246 8.3661e-06
14:96729846 A G 0.086070 -3.5088e-06
14:96730142 G A 1.724706 -5.5117e-06
14:96732112 A C 1.406398 1.6209e-06
14:96738473 A G 0.975372 -7.5479e-06
14:96739663 T G 0.206454 7.3452e-06
14:96740160 C A 1.124457 -9.9245e-06
14:96741224 A C 0.912196 -2.0329e-05
14:96747697 T C 0.032642 -1.0036e-05
14:96747986 C T 1.565720 -5.8474e-05
14:96752390 T C 0.039122 6.9968e-07
14:96753019 G A 1.442473 -2.7590e-05
14:96759549 G C 0.084805 1.1995e-05
14:96760415 G T 0.102280 5.4600e-05
14:96766881 C T 0.152098 -2.4852e-05
14:96768051 T G 0.037446 -1.3074e-05
14:96768544 T C 0.055393 -9.8851e-06
14:96777468 C G 0.883838 -2.3901e-05
14:96783416 A G 0.134371 -4.0458e-06
14:96787278 C T 0.050817 -3.1978e-06
14:96787771 T C 0.079719 2.1537e-06
14:96801814 C G 0.196364 2.6103e-06
14:96810287 G T 0.082011 -4.3702e-06
14:96815354 C G 0.528492 -3.1617e-07
14:96822062 G A 0.045299 2.5921e-06
14:96829302 T C 0.048648 7.6094e-06
14:96838361 A G 0.063862 -2.3238e-06
14:96855832 A G 0.086474 -4.7886e-06
14:96856579 A C 1.837298 -3.7694e-05
14:96864327 G A 0.096439 -2.0754e-06
14:96864374 G T 0.041988 -1.4833e-05
14:96868179 C T 0.379192 -4.9553e-05
14:96869192 T C 0.290644 2.2353e-05
14:96870527 T C 0.067969 -2.9226e-06
14:96871337 T C 0.502847 7.4991e-05
14:96874362 C T 0.158571 -1.0282e-05
14:96874987 C T 1.664390 -1.2179e-06
14:96875317 A G 0.235356 1.0933e-05
14:96882432 T G 0.108543 -1.2823e-05
14:96883826 C T 0.117688 -1.1706e-05
14:96885231 C T 0.420718 -1.8915e-05
14:96891549 A C 1.124668 -2.6261e-05
14:96908485 T C 0.044018 -1.0917e-05
14:96914836 A G 0.043188 -8.6545e-06
14:96918359 G C 0.378295 -8.8146e-06
14:96919620 A G 0.720283 -9.0606e-06
14:96919791 T G 0.040655 4.9672e-06
14:96922752 G C 1.632228 2.7372e-06
14:96926636 C T 0.213210 1.8392e-05
14:96929587 C T 0.039176 -2.4435e-05
14:96933414 C T 0.599990 6.4186e-06
14:96938285 C T 0.052082 3.1115e-08
14:96946452 A G 0.047485 1.1083e-05
14:96946830 T C 0.227805 1.0534e-05
14:96948032 A G 0.091425 1.8690e-05
14:96997773 A G 0.121023 -2.3989e-07
14:97004648 T C 0.213101 -3.0255e-05
14:97005468 A G 0.065950 2.5988e-05
14:97020786 G A 0.027209 2.3406e-06
14:97036715 A G 0.856524 1.0455e-07
14:97037499 T A 0.041318 1.3248e-06
14:97039486 C T 0.432770 1.3090e-05
14:97052762 G A 0.294020 1.0226e-05
14:97057589 A G 0.337310 1.0810e-05
14:97057641 G A 0.819116 -1.5079e-05
14:97057712 G A 0.022527 -1.0232e-05
14:97057998 A G 0.388124 -2.8706e-06
14:97059276 G T 0.274627 -1.8864e-05
14:97059369 G A 0.088113 -4.2889e-06
14:97065387 T C 0.021218 -1.6560e-05
14:97066020 C T 0.046839 -1.3419e-05
14:97067091 A G 0.037820 6.8867e-06
14:97068404 T C 0.161825 3.5010e-06
14:97069192 C T 0.025896 -3.4108e-06
14:97069820 G T 0.059113 1.5347e-05
14:97070392 A G 1.189459 6.8547e-06
14:97071607 G A 1.127725 6.2661e-05
14:97072324 T C 0.749817 -1.7426e-05
14:97073528 C A 0.196190 -2.1165e-06
14:97075479 A G 0.060775 4.0645e-07
14:97076516 T C 1.150313 9.9043e-06
14:97080633 C A 1.055217 8.4802e-06
14:97081288 C T 1.659484 8.7252e-06
14:97083836 A G 0.078668 -3.5437e-06
14:97084614 C T 0.556935 -4.3176e-05
14:97087050 A C 0.268198 7.7644e-07
14:97090293 T C 0.137509 3.4228e-05
14:97096151 G A 0.168216 -3.1215e-06
14:97102479 A G 0.040655 -1.2456e-05
14:97103807 A G 0.210670 -3.6705e-05
14:97103853 C T 1.445554 2.3128e-05
14:97105916 C A 0.335590 3.5107e-05
14:97117785 A C 0.094532 -3.3865e-05
14:97127302 A G 0.046020 -2.2755e-05
14:97141290 C T 0.725271 -4.0293e-05
14:97145779 C T 0.047071 -1.1395e-05
14:97148984 G A 0.095987 2.0003e-05
14:97150802 C T 0.431801 1.9231e-05
14:97153102 C T 0.043582 1.2865e-05
14:97160381 A G 0.433838 4.7850e-05
14:97164965 C T 0.251804 4.2015e-06
14:97165610 A C 0.599300 1.9814e-04
14:97168153 C T 1.774306 1.7046e-05
14:97169037 A G 1.501379 -1.1396e-04
14:97171916 T C 1.010553 -3.4424e-05
14:97175053 C T 0.021507 1.5996e-05
14:97176198 C T 0.829795 7.1002e-06
14:97176209 C T 0.059738 -9.3999e-06
14:97176595 A G 0.083343 6.7487e-06
14:97180186 T C 0.068336 -1.7834e-05
14:97180674 G A 1.389878 -1.3399e-05
14:97184721 G A 0.060840 1.8682e-05
14:97186593 A G 0.079573 -1.3581e-05
14:97188009 T C 0.143853 1.0330e-05
14:97190794 G A 0.333733 -9.7395e-06
14:97193704 A G 0.035909 -7.2709e-06
14:97193762 T C 0.697494 -5.4760e-05
14:97193907 A G 0.051888 -2.1568e-05
14:97195171 A G 0.144394 1.1340e-06
14:97199889 A G 0.283090 -3.1972e-06
14:97204819 A G 0.054190 -9.2313e-06
14:97209485 C A 1.637355 -1.1226e-05
14:97210266 C A 0.660178 -2.0581e-05
14:97212702 T C 0.846695 1.2089e-06
14:97215139 T C 0.216895 2.9105e-05
14:97219110 A G 0.082707 1.7707e-05
14:97220268 T C 0.040475 1.0206e-05
14:97222518 A G 0.060734 5.5026e-06
14:97230364 A G 0.161379 1.6826e-05
14:97242052 C T 0.151380 -3.2692e-05
14:97244170 G A 0.318353 -1.7789e-05
14:97250737 A C 0.050841 -1.5658e-05
14:97254141 A G 0.088552 -1.9800e-05
14:97259042 A G 0.181483 7.1264e-06
14:97262856 C T 0.179840 -1.3760e-05
14:97273452 T C 0.033614 -8.2305e-07
14:97277922 C A 0.116899 -1.8234e-05
14:97301959 G A 0.042916 9.5616e-06
14:97303580 T C 0.067446 3.6376e-06
14:97321689 T C 0.690443 -1.1759e-05
14:97341007 T G 0.265067 6.4614e-06
14:97341828 T A 1.311801 1.2127e-05
14:97360102 A G 0.136146 -3.1843e-06
14:97363155 C T 0.221213 -5.3502e-06
14:97369196 T C 0.026253 2.4920e-06
14:97371667 C T 0.071556 4.3611e-06
14:97373517 G A 0.032944 -2.4683e-07
14:97379482 T C 0.864578 5.1733e-06
14:97381288 G T 0.245127 -5.1334e-06
14:97384939 T G 0.041522 -2.5155e-06
14:97396533 T C 0.057811 1.5806e-06
14:97402654 T C 0.240316 -4.0830e-06
14:97412941 C T 0.049926 5.4762e-06
14:97413069 A G 0.035991 -3.1909e-05
14:97423869 C T 0.185046 1.8871e-05
14:97432363 T C 0.043715 -1.5670e-06
14:97437707 T C 0.240242 -1.3427e-05
14:97437931 G C 0.076584 2.1178e-05
14:97451559 G A 0.467261 6.2842e-07
14:97452179 T C 0.043518 -6.7854e-06
14:97460022 G A 0.066575 -1.4144e-05
14:97474908 T C 0.095722 2.6660e-06
14:97475963 C A 0.032162 -6.0995e-07
14:97480744 A G 0.814149 7.9665e-06
14:97484756 C T 0.556493 3.8631e-07
14:97486526 T C 0.067306 -8.7957e-06
14:97497783 A G 0.148212 8.6802e-06
14:97501656 T C 0.922535 -3.5618e-06
14:97504088 T G 1.081242 5.8654e-06
14:97508605 G A 1.617812 7.9409e-06
14:97517062 T C 0.909028 1.3627e-05
14:97521552 T G 0.184145 -2.1370e-05
14:97522251 T C 1.939531 1.5596e-06
14:97522900 A G 0.086808 3.2466e-06
14:97522935 A G 0.090595 -3.7013e-06
14:97527816 A C 0.926278 1.5442e-05
14:97527819 T C 0.811361 5.7081e-06
14:97529354 T C 1.315521 -3.9404e-06
14:97529421 C T 0.097500 -5.1183e-06
14:97532012 G A 0.081671 -2.8048e-05
14:97535154 T C 0.114438 1.8735e-05
14:97537391 A G 0.137768 1.0948e-05
14:97541341 G A 0.079372 -3.3199e-05
14:97541874 G C 0.413847 2.7062e-06
14:97543262 T C 0.057440 -8.8531e-06
14:97544573 A G 1.956407 7.8489e-07
14:97549279 T G 0.134310 1.5318e-05
14:97562274 T C 0.821217 -9.2478e-06
14:97562828 G A 0.079430 5.1759e-06
14:97563328 C T 0.023030 -5.0466e-06
14:97564255 A G 0.163059 1.6979e-05
14:97565445 T C 0.217136 -7.7165e-06
14:97568248 A G 0.527656 -9.1348e-06
14:97571565 T C 0.098095 1.8453e-06
14:97572189 G A 0.355924 1.5604e-05
14:97572539 T G 0.042624 -1.0803e-05
14:97572724 C T 1.333108 -1.1775e-05
14:97573221 G A 0.345082 8.9263e-06
14:97574854 G A 0.026933 1.0957e-05
14:97580909 T C 1.470709 -9.6745e-06
14:97581037 C T 0.576369 2.1019e-05
14:97581334 A G 0.022388 5.6128e-06
14:97584792 G A 0.281400 1.5562e-05
14:97585529 C T 0.191995 1.7409e-05
14:97587411 G A 0.493613 1.8271e-05
14:97591452 G A 0.406473 -8.3862e-05
14:97594099 A G 0.399625 2.8840e-05
14:97595862 T C 0.044779 1.8804e-05
14:97596876 C T 0.041672 1.6532e-06
14:97598853 T C 1.954096 3.1686e-06
14:97603527 G A 0.816913 2.3353e-05
14:97604734 C A 0.406133 -9.7754e-05
14:97615598 G A 0.904404 -2.2170e-05
14:97617624 A G 0.281427 3.6026e-06
14:97627028 C G 0.058137 2.2924e-05
14:97631210 G A 0.023928 -1.3277e-05
14:97631814 G T 0.584181 1.8165e-05
14:97632059 T C 0.099343 2.6458e-05
14:97632724 C T 0.338806 1.7572e-05
14:97635117 T C 0.037704 -7.9224e-06
14:97635705 G T 0.340666 -3.5217e-05
14:97636474 C T 1.903567 -7.4502e-06
14:97638164 C T 0.125402 4.1037e-06
14:97638191 T C 0.099764 -1.7021e-05
14:97639864 G A 0.889968 -7.4985e-06
14:97639903 A C 0.396766 6.4921e-06
14:97640718 A G 0.128976 -6.2753e-06
14:97640786 C A 0.538280 -1.3707e-05
14:97641791 A C 0.747835 3.3269e-05
14:97650049 G A 1.075044 -1.9614e-06
14:97651911 T C 0.287166 -3.1469e-05
14:97655381 G A 0.099336 -1.0046e-05
14:97659059 T G 0.055030 -5.9386e-06
14:97662378 C T 1.431363 -6.8990e-06
14:97664803 T C 0.324901 -1.7168e-05
14:97666234 C A 0.185685 1.0710e-05
14:97666594 G A 0.398480 2.7816e-05
14:97671903 G A 0.020423 2.3747e-07
14:97672615 G A 0.118814 2.3826e-05
14:97673759 G T 0.071345 -1.4453e-05
14:97675660 T C 0.034678 -9.3513e-06
14:97677945 A G 0.074619 -1.7211e-06
14:97695084 T C 0.037476 -3.9437e-06
14:97696220 T C 0.078546 -3.5891e-05
14:97697560 T A 0.030656 1.3948e-05
14:97703366 C T 0.100448 -6.2628e-06
14:97711511 A G 0.225405 -2.6452e-06
14:97712464 A G 1.459228 5.3612e-06
14:97713429 C T 0.039118 2.9552e-05
14:97720220 G T 0.145812 2.4049e-05
14:97720467 T C 0.542867 5.8597e-07
14:97727848 C T 0.072056 -3.8739e-06
14:97733117 C A 0.048220 -1.8751e-06
14:97738237 A G 0.057178 -1.7213e-05
14:97738758 T C 0.022721 1.5045e-05
14:97743349 C T 0.244087 2.0829e-05
14:97743573 G A 0.122441 3.7516e-05
14:97748203 G C 0.047924 -1.5797e-05
14:97767257 T C 0.076700 -7.7342e-06
14:97768799 T G 0.025856 -3.6142e-06
14:97769780 A G 0.052238 7.6329e-06
14:97774161 G A 0.896496 1.1792e-06
14:97776681 T C 0.029782 6.5780e-06
14:97776841 G A 0.136901 -7.6997e-06
14:97782228 C T 0.055281 1.7697e-06
14:97792149 A G 0.063091 4.4377e-05
14:97797191 A C 0.111477 2.0381e-05
14:97802042 C T 0.623289 1.3033e-05
14:97803842 T C 0.066426 2.5861e-06
14:97807653 A G 0.700816 3.0462e-06
14:97812401 A T 0.026808 -1.5401e-05
14:97812684 A G 0.027018 -1.1729e-05
14:97812824 T C 0.036001 2.1907e-05
14:97820643 T C 0.026848 1.5336e-05
14:97824837 T G 0.032778 1.4763e-05
14:97825621 T C 0.056039 -9.1051e-07
14:97828893 G T 0.547555 1.3936e-05
14:97835815 T C 0.310421 -7.7108e-06
14:97840554 T G 0.089694 7.2251e-06
14:97841089 T C 0.085353 -7.5543e-06
14:97845474 G A 0.042137 -3.8367e-06
14:97847371 T C 0.020725 2.1096e-05
14:97849962 G A 0.620828 -4.8611e-05
14:97851645 C T 0.547586 2.0554e-05
14:97855879 A G 0.472273 1.9112e-05
14:97856800 T C 0.091312 -4.7285e-06
14:97861611 C G 0.073501 -8.7938e-06
14:97869505 G A 0.132525 4.3518e-06
14:97871330 G A 0.069346 -8.4109e-06
14:97878612 C T 0.024690 2.6204e-05
14:97893238 G A 0.433188 1.7737e-05
14:97896766 A G 0.060170 8.6155e-06
14:97897269 C T 0.591035 7.1797e-06
14:97899361 A G 0.071794 -1.3134e-06
14:97899537 C A 1.046717 2.1603e-05
14:97901592 C T 0.326448 -1.8894e-06
14:97901600 T G 0.153118 -1.8322e-05
14:97901660 A C 0.467197 -3.9080e-05
14:97903239 A G 0.099781 -9.3708e-06
14:97906980 T G 1.642590 -2.5479e-05
14:97914075 C G 0.144754 1.8496e-05
14:97919907 C G 0.740685 1.5803e-05
14:97922141 C T 0.039775 -2.8573e-05
14:97923073 T C 0.031105 4.9526e-06
14:97923481 T C 0.020583 1.8740e-05
14:97928877 A C 0.358688 1.2176e-05
14:97944640 G A 0.055166 -1.7900e-05
14:97945865 T C 0.568665 -5.4346e-05
14:97947606 A C 0.074157 -1.0426e-05
14:97948574 G A 0.080902 3.1032e-07
14:97949903 T C 0.032033 2.0679e-05
14:97954907 G C 0.252437 -2.6896e-06
14:97959474 A G 1.701434 -1.1658e-05
14:97959891 T C 0.033118 -6.0217e-06
14:97961354 G T 0.065719 -1.0200e-06
14:97963055 T C 0.908365 -4.3596e-06
14:97964235 T C 1.698912 -4.0204e-06
14:97965478 T C 0.054543 3.9104e-05
14:97966707 A G 0.221543 -1.0256e-05
14:97970794 A G 0.053840 1.8860e-05
14:97976603 T C 0.053051 -2.2002e-05
14:97976854 A G 1.404334 -2.6884e-06
14:97978237 G A 0.055954 3.4080e-06
14:97980066 C T 0.310785 2.6427e-06
14:97980246 A G 0.022541 5.5421e-06
14:97982396 G A 0.522053 -2.8698e-05
14:97984209 A G 0.051082 -1.4980e-05
14:97985271 A G 0.089228 -9.5963e-06
14:97996639 T C 0.155800 1.1965e-05
14:97997273 C T 0.098047 -1.1228e-06
14:97998974 T C 0.027426 -6.1267e-06
14:98006569 C T 0.021653 -1.7927e-05
14:98013574 A G 0.030738 3.7813e-06
14:98021450 A G 0.037837 1.4938e-05
14:98028428 G A 0.059252 5.0251e-06
14:98032587 G C 0.020967 5.6425e-06
14:98034353 C T 0.122706 -8.3765e-06
14:98038190 A G 0.086457 1.5943e-05
14:98038540 A G 0.047982 -5.8616e-07
14:98039922 G A 0.918459 -5.7989e-05
14:98046733 T G 0.044459 2.4473e-05
14:98066298 G A 0.058117 -2.5901e-05
14:98082042 A G 0.024200 2.0717e-05
14:98084271 C T 0.028168 -3.6991e-06
14:98084327 C T 0.081705 -1.5517e-06
14:98086294 G T 0.230069 -1.1812e-05
14:98087125 T C 0.035283 -1.2990e-06
14:98090898 A G 0.043528 7.9712e-06
14:98096747 T C 0.035433 -1.4727e-05
14:98098423 A G 0.063362 9.3601e-06
14:98101674 G C 0.024139 -9.8662e-06
14:98105282 T G 0.027229 4.7543e-06
14:98107800 A G 0.052344 -1.9279e-05
14:98107934 C A 0.280761 4.5055e-06
14:98108083 G A 0.676245 2.4022e-05
14:98108978 A G 0.627325 -3.6117e-05
14:98110338 G A 0.355230 2.4020e-05
14:98111662 G T 0.953123 -2.8519e-06
14:98113296 G A 0.109195 1.8256e-06
14:98113849 A G 0.102454 -1.9540e-05
14:98114209 T C 0.628277 1.5871e-06
14:98114570 C G 0.253086 -5.9504e-06
14:98114852 G A 0.238062 1.0569e-05
14:98115896 A G 0.712300 -1.3558e-05
14:98116957 G C 0.088742 4.1252e-05
14:98118378 G C 0.614443 -2.3787e-05
14:98118850 C T 0.033186 2.1161e-05
14:98120311 C T 0.105017 -7.5783e-06
14:98121818 C T 0.161838 -7.3864e-06
14:98122050 A G 0.343674 -1.9200e-05
14:98123005 A G 0.675195 -6.9237e-06
14:98124093 G A 0.055366 1.4717e-05
14:98126426 A G 0.807417 3.4886e-05
14:98127172 C A 0.029738 1.6991e-07
14:98128744 G A 0.045007 -2.2515e-05
14:98128980 C T 0.141630 -1.6606e-05
14:98135001 T C 0.101135 2.0635e-05
14:98136588 T C 0.062995 3.1268e-05
14:98138811 T C 0.033175 -1.1095e-05
14:98140347 A G 0.031880 -2.0499e-05
14:98148276 A G 0.088096 -1.3537e-05
14:98150084 G A 0.113897 -2.8358e-05
14:98153682 G A 0.068595 -2.4380e-05
14:98154479 C T 0.425056 -1.1171e-05
14:98154512 C T 1.635097 9.7682e-06
14:98154823 C T 1.976205 -2.3163e-06
14:98162422 G A 0.169049 -1.2869e-05
14:98163114 T G 0.347370 -9.4411e-06
14:98171617 A G 1.516634 5.5779e-06
14:98172204 C T 0.144642 2.9937e-05
14:98173240 A G 0.066752 2.4275e-05
14:98173971 T C 0.090326 2.5990e-05
14:98179430 T G 0.502756 6.1573e-06
14:98179968 T C 1.017924 1.7649e-05
14:98197918 G A 0.405684 -2.3424e-05
14:98200080 T C 0.475482 1.6123e-06
14:98214981 A G 0.107924 9.2373e-06
14:98218605 A G 0.040604 -7.6082e-07
14:98220500 G A 0.289287 -4.3194e-05
14:98230780 A G 0.065732 2.2663e-05
14:98231455 A G 0.070550 1.2234e-05
14:98238140 T G 0.512251 -3.7854e-05
14:98240041 T G 1.202507 -4.8770e-06
14:98241833 G A 0.054448 3.8332e-05
14:98244393 T C 0.164259 -6.5199e-06
14:98247224 G A 0.077938 5.1723e-05
14:98249964 T C 0.752371 -1.1876e-05
14:98256612 T C 0.455848 3.6281e-06
14:98258469 G A 0.030585 2.9395e-06
14:98262798 A G 0.792730 2.7362e-05
14:98263387 C A 1.451003 4.6312e-06
14:98265879 C G 0.814608 -6.5858e-05
14:98266485 C T 0.067531 -8.7812e-07
14:98266740 G A 0.338432 -1.0994e-05
14:98266772 C T 0.983456 -1.1042e-05
14:98270287 A G 0.052864 -2.6234e-06
14:98276002 A G 0.842367 -2.4275e-05
14:98277177 T C 0.056219 1.2956e-05
14:98281785 A C 0.032271 2.3350e-06
14:98281906 A C 0.024914 6.8021e-07
14:98284326 T C 0.034236 4.4963e-06
14:98285564 A G 0.333091 -1.1916e-05
14:98293272 T C 1.725260 -3.7258e-05
14:98293554 A C 0.026726 -1.4530e-06
14:98300212 C A 0.817079 3.3697e-05
14:98301165 T C 0.025740 1.9306e-05
14:98303331 G A 0.482343 7.4054e-06
14:98308170 G A 1.275736 5.4872e-05
14:98309637 G A 0.679944 4.2808e-05
14:98314516 C T 0.199668 1.1008e-05
14:98318788 A G 0.473721 7.0162e-07
14:98321030 T C 0.065780 -8.7919e-06
14:98323250 A G 0.811813 1.8576e-05
14:98325761 T C 1.542204 6.9899e-06
14:98327132 C T 0.106635 -7.7810e-06
14:98329346 A G 0.112208 2.1310e-06
14:98332599 T A 0.162076 -1.2699e-05
14:98333153 T G 0.050314 -1.0976e-05
14:98340327 T C 0.921627 2.5359e-05
14:98344838 G A 1.037378 -1.9202e-05
14:98348224 G A 0.054924 2.5758e-05
14:98352589 T C 0.020392 -2.5851e-05
14:98354033 T G 0.035494 -2.1640e-05
14:98360266 C T 0.108655 -1.2441e-05
14:98360878 T C 0.039588 1.5216e-05
14:98362538 A C 1.789697 -9.1440e-06
14:98365533 G C 0.248024 -2.0497e-05
14:98365580 C A 0.135286 -3.6736e-06
14:98371709 A G 0.049012 -2.6643e-05
14:98373011 A C 0.046221 -9.6538e-06
14:98381218 C T 0.129319 -1.3234e-05
14:98384933 C T 0.242173 2.8610e-05
14:98385429 T C 0.036337 2.6560e-05
14:98390882 T C 0.055393 -1.1064e-05
14:98391624 A G 1.090541 -2.2898e-05
14:98407554 T C 0.435187 1.7197e-05
14:98413803 T C 1.823468 -2.7805e-05
14:98414097 T G 0.164171 6.1924e-06
14:98420878 T C 0.421003 1.0454e-05
14:98424070 A G 0.141341 -1.1498e-05
14:98424701 G A 0.402791 8.6788e-06
14:98424831 G A 0.035141 -7.6517e-06
14:98428067 T C 0.170946 1.0629e-05
14:98432303 T G 0.027120 2.7743e-06
14:98444106 G A 1.758225 2.1448e-06
14:98447758 A G 1.732097 -8.6219e-06
14:98448826 T C 0.040145 1.0769e-05
14:98457010 C G 0.212887 1.3154e-05
14:98466345 A G 1.583607 1.9334e-05
14:98473252 A G 0.067976 2.9907e-07
14:98479245 T C 0.035644 -1.4482e-05
14:98482581 A G 0.193943 -6.8454e-06
14:98483776 C T 1.615361 1.5969e-05
14:98495784 C G 0.074327 -2.2717e-05
14:98498951 G A 0.565129 1.5902e-05
14:98499566 A G 0.087729 -1.6732e-06
14:98500633 C A 0.551924 2.3095e-06
14:98502717 T C 0.024751 9.7351e-06
14:98503798 A G 0.213805 2.6844e-05
14:98506076 C G 0.037799 6.7923e-06
14:98512269 T C 0.080950 2.3552e-06
14:98519878 C T 0.133854 2.5537e-05
14:98522675 G T 0.162767 3.0034e-05
14:98529469 A C 0.106887 -5.3868e-06
14:98531606 G T 0.428813 4.4785e-05
14:98540351 A G 0.120901 1.7789e-05
14:98545723 A C 0.055132 -3.0073e-06
14:98547164 T G 0.066790 8.5326e-06
14:98547506 G A 0.065001 -1.1179e-05
14:98550490 C T 0.830056 3.7683e-05
14:98554751 A G 0.325037 -6.7801e-06
14:98564661 G A 0.109270 3.3561e-06
14:98579612 C T 0.025397 -1.3531e-05
14:98588321 A G 0.761475 3.2490e-05
14:98596541 T C 0.094777 2.2208e-06
14:98610255 T C 0.084322 3.0458e-06
14:98628718 T C 0.386941 -1.7304e-05
14:98640387 A G 0.413680 6.3217e-05
14:98641779 T G 0.050341 -8.6736e-06
14:98642572 T C 0.291246 -1.3134e-06
14:98644266 G C 0.424577 7.0594e-05
14:98649734 A C 0.185586 -4.2069e-06
14:98652186 A G 0.066773 -1.9486e-07
14:98653326 A G 0.041801 -1.5321e-05
14:98655131 T C 0.924323 3.4097e-05
14:98658809 A G 0.037242 -6.5309e-06
14:98670070 G T 0.192175 -2.6272e-05
14:98670158 C A 1.074086 7.0834e-05
14:98672589 A C 0.043521 -1.2774e-05
14:98687384 C A 0.281944 -3.7883e-05
14:98692035 G A 0.094665 -1.9325e-05
14:98694107 A G 0.045840 7.8735e-07
14:98697245 T C 0.087205 5.5166e-06
14:98698913 A G 0.556177 -2.0766e-05
14:98705222 A G 0.396963 2.3933e-06
14:98715733 A G 0.289325 -1.5264e-05
14:98716714 A G 0.024489 6.4991e-06
14:98721795 A G 0.401346 2.7831e-05
14:98724933 T G 0.026481 -2.6483e-06
14:98727967 T G 0.045738 7.7225e-06
14:98728505 G A 0.035164 -2.1721e-05
14:98734567 C A 0.319903 5.0932e-06
14:98745253 C A 0.695940 4.7398e-06
14:98762290 A G 0.113190 -1.2757e-06
14:98763667 A G 0.129965 1.4808e-05
14:98763776 C T 0.101128 -1.8615e-06
14:98767324 G A 0.252610 1.6534e-05
14:98769720 G T 0.031261 5.9972e-06
14:98788527 G A 0.039985 1.1512e-05
14:98789601 T C 0.349777 -1.0881e-05
14:98790955 A T 0.075167 1.4140e-05
14:98790979 T C 0.068979 1.6782e-05
14:98793754 G T 1.125970 -1.5465e-05
14:98802079 C T 0.112864 1.0786e-05
14:98804267 A G 0.048107 1.4646e-06
14:98804316 G A 0.609068 1.5556e-05
14:98811932 G A 0.320804 1.4279e-05
14:98812167 C A 0.170953 -2.4256e-05
14:98814319 C A 0.840678 -4.3637e-05
14:98815437 T G 0.397871 -5.9263e-06
14:98819006 T C 0.074075 5.7647e-06
14:98819687 C T 0.510177 2.6208e-05
14:98823410 T A 0.033726 -1.5399e-05
14:98826865 G A 0.386556 -1.9737e-05
14:98832317 T C 1.391190 2.9621e-06
14:98838854 C G 0.108733 6.3157e-06
14:98840046 A G 0.381039 -4.0818e-07
14:98840443 T C 0.046493 2.9332e-06
14:98845380 G A 0.026216 1.1311e-05
14:98847283 C T 1.199529 -6.7985e-06
14:98848258 T G 0.251991 -1.8648e-05
14:98848399 C T 0.075853 1.5039e-05
14:98854142 A C 0.045020 7.9961e-06
14:98857181 G C 0.230066 -1.6945e-05
14:98858819 T C 0.267865 -5.2528e-06
14:98872500 G T 0.120755 -5.6932e-06
14:98874863 T C 0.627624 -4.8245e-07
14:98885980 A G 0.025339 -2.3938e-05
14:98886469 A C 0.072069 7.3108e-06
14:98892883 C A 0.515739 -4.7852e-06
14:98893641 T C 0.032669 -1.5898e-05
14:98894088 A G 0.149089 -9.8528e-06
14:98909366 T C 0.043072 9.1304e-06
14:98920402 G A 0.338976 1.1599e-05
14:98924026 C A 0.933166 9.9163e-06
14:98926039 A C 0.026182 1.3917e-05
14:98926288 T C 0.667477 -7.6776e-06
14:98926966 T G 0.024639 1.7739e-05
14:98932861 C A 0.093533 6.0033e-06
14:98933852 C T 1.601347 2.4078e-06
14:98934287 T C 0.098687 3.8776e-06
14:98935912 C A 1.838689 -1.5080e-05
14:98941502 C T 0.075857 1.5062e-05
14:98945623 G A 0.034743 -1.1890e-05
14:98953081 T C 0.033597 -3.0949e-06
14:98957014 C T 0.105860 2.6008e-06
14:98959670 T C 0.030711 1.3437e-05
14:98964851 G A 0.023489 1.4999e-05
14:98965630 T C 0.085162 8.8746e-07
14:98969670 T C 0.027365 1.5356e-05
14:98978387 T C 1.879728 -5.6809e-06
14:98979247 A G 0.040941 3.2404e-06
14:98983712 A G 0.046996 1.0370e-05
14:98986038 A G 0.065980 -3.1250e-06
14:98986208 A G 0.069744 1.4982e-05
14:98986674 C T 0.041491 1.8049e-06
14:98987472 A G 1.069948 -2.1712e-05
14:98989974 T C 0.038741 -6.8746e-06
14:98989982 A G 0.027114 -4.6698e-06
14:98990570 G A 0.152846 1.1232e-05
14:98996018 G A 1.963530 -1.0227e-05
14:98996159 G A 0.414279 -1.9608e-05
14:99002296 T C 0.523896 1.4472e-05
14:99003223 C T 0.955003 -7.3736e-06
14:99009945 G A 0.262443 1.0290e-05
14:99010210 A G 0.062370 -7.7359e-06
14:99012586 G A 0.131573 1.9639e-05
14:99014359 G A 0.807743 -1.1074e-05
14:99017287 C A 1.747852 9.9480e-06
14:99018974 T A 1.613382 -1.5399e-06
14:99020853 T C 0.374184 5.7094e-05
14:99024808 G C 1.847124 -3.4063e-06
14:99029786 T C 0.048672 -5.3524e-06
14:99032590 C T 0.510908 -1.1863e-05
14:99039446 C T 0.112041 1.6521e-05
14:99042455 G A 0.264975 3.4157e-05
14:99053533 C A 1.221621 1.3004e-05
14:99055601 A G 0.346037 -1.0034e-05
14:99056636 G T 1.466150 2.6877e-05
14:99056891 A G 1.410076 1.5437e-05
14:99058500 A C 0.588302 1.9912e-05
14:99061505 C T 0.081426 -1.3002e-05
14:99068980 C T 0.183288 -2.5773e-06
14:99071280 G A 1.613080 4.2740e-05
14:99071989 T C 1.023364 1.2429e-05
14:99075150 C T 0.065759 1.6763e-05
14:99079110 C G 0.021691 -8.2976e-06
14:99083550 T G 0.634366 2.7372e-05
14:99083979 T C 1.047445 2.0601e-05
14:99091311 G A 0.305715 -7.2509e-06
14:99098445 T C 0.059898 -1.5639e-05
14:99099851 A G 0.039839 1.6934e-05
14:99100381 T C 0.679856 -2.3859e-05
14:99100736 C T 0.027505 -6.8448e-06
14:99101918 T C 0.065783 -3.3180e-05
14:99106562 G A 0.111817 -4.7543e-05
14:99108853 T C 0.074103 -2.2261e-05
14:99110843 A G 0.026151 6.6222e-06
14:99112441 T C 0.353571 1.8797e-05
14:99114421 A C 0.326543 -4.3729e-07
14:99132764 G A 0.106091 1.4442e-05
14:99134576 A G 0.055543 1.9999e-07
14:99135432 G A 0.889604 -9.1244e-06
14:99138060 A G 0.050875 -1.9414e-05
14:99138757 T C 0.119177 7.1968e-06
14:99139245 C T 0.029929 -2.0059e-05
14:99141500 A C 0.754689 -9.4622e-06
14:99147668 T C 0.100359 -6.7643e-06
14:99149916 T C 0.195446 -9.6969e-06
14:99154746 A G 0.053302 1.4038e-07
14:99156156 T C 0.090476 -1.7268e-05
14:99158884 C A 0.127130 -2.6064e-05
14:99160098 G A 0.629889 7.6821e-05
14:99167164 A G 0.066800 1.6779e-05
14:99172380 A G 1.383799 3.8443e-05
14:99178851 T C 0.051572 -2.0462e-05
14:99181386 A G 1.327967 2.0934e-05
14:99182313 T C 0.021494 -6.4205e-06
14:99182626 C T 0.101811 1.2350e-05
14:99188504 A G 0.063658 -7.0461e-06
14:99188693 C G 0.021755 1.4778e-06
14:99194728 A T 0.031969 -2.3657e-06
14:99194749 A G 0.039462 4.8698e-06
14:99201932 G A 0.020940 5.3781e-06
14:99208373 C T 0.215698 -5.3944e-06
14:99208650 G A 0.099428 1.2624e-06
14:99216959 G A 0.816926 4.2294e-06
14:99220981 G T 0.108947 3.6331e-05
14:99221106 A G 0.109688 -1.0177e-05
14:99221954 A G 0.024489 -7.0695e-06
14:99232020 A C 0.105357 -3.5124e-05
14:99234190 C A 0.039363 -5.2638e-06
14:99234946 C T 0.167343 8.5026e-06
14:99261071 C T 0.888350 8.5422e-06
14:99262153 A G 0.153505 -3.5388e-06
14:99263461 T C 0.104133 2.1728e-06
14:99264791 A G 0.031105 5.4509e-06
14:99267251 C T 0.059432 -1.3341e-05
14:99268670 C T 0.023000 -6.7432e-07
14:99268957 T C 0.391238 -1.2654e-05
14:99269554 T C 0.065810 1.8016e-05
14:99276400 G A 0.335522 1.8965e-05
14:99290737 G C 0.030945 1.9407e-05
14:99296659 G T 0.155521 -1.0135e-05
14:99302179 A C 0.038540 2.7427e-05
14:99304942 C T 0.020470 -1.0061e-06
14:99308874 C A 0.288876 -4.5658e-06
14:99313652 A G 0.048560 -7.2361e-06
14:99314966 G A 0.085808 -1.5818e-05
14:99335746 T C 0.927873 9.8097e-06
14:99342605 A T 0.033090 -9.4122e-06
14:99345418 A G 0.188337 1.9047e-05
14:99357287 G A 0.031132 -4.2325e-06
14:99364436 A G 0.161655 2.1342e-06
14:99369311 T G 0.571228 1.3199e-05
14:99372389 A G 1.111239 -3.5026e-05
14:99373620 A G 0.159210 -2.5820e-06
14:99373866 G A 0.121907 1.4562e-07
14:99375698 C A 0.053527 9.9974e-06
14:99378442 T C 0.075534 9.8223e-06
14:99383561 G A 1.889672 -1.7527e-05
14:99385607 G T 1.051745 -5.3321e-05
14:99387340 T C 0.099458 -2.7752e-05
14:99387545 G A 1.148467 -4.1802e-05
14:99392241 A G 0.140045 -6.5875e-06
14:99394023 A G 1.355271 -5.4679e-05
14:99397737 C T 0.608864 8.1470e-05
14:99399925 A G 0.023398 -7.7800e-06
14:99400643 T C 0.078787 -1.9083e-06
14:99401383 C A 0.866983 6.1629e-05
14:99405119 A G 0.055380 6.9751e-06
14:99406027 C G 0.078842 -6.2234e-06
14:99412393 T C 0.049365 2.5045e-05
14:99415877 G A 0.297746 1.1338e-05
14:99421061 T C 0.088885 -1.8148e-05
14:99421281 T C 0.853362 4.4351e-05
14:99422030 C A 0.245933 4.7869e-06
14:99422369 C T 0.028086 1.2049e-05
14:99424074 A G 1.924762 1.8440e-05
14:99425614 T C 0.056661 1.3102e-05
14:99426314 G A 0.315327 2.7925e-05
14:99428522 A G 1.141351 8.1785e-06
14:99434480 A G 0.068714 2.0504e-05
14:99435167 A C 0.034743 -1.0278e-05
14:99443941 C T 1.923983 1.5655e-05
14:99448768 G T 0.429806 -1.6758e-05
14:99451281 A G 0.050637 2.8718e-05
14:99451339 A G 0.073885 1.8060e-05
14:99459545 A G 0.026933 7.4316e-06
14:99463057 C T 0.198325 1.0272e-05
14:99465722 A G 0.021993 -2.5076e-06
14:99467443 C T 1.135473 1.3114e-05
14:99467622 G A 0.211829 1.4468e-05
14:99470256 C T 0.899528 -2.8678e-06
14:99470952 T C 0.057243 6.5660e-06
14:99473585 T A 0.226969 3.9148e-06
14:99475374 C T 0.528995 -9.0052e-07
14:99476343 G A 1.966393 4.5336e-06
14:99476939 C T 0.318808 6.1232e-06
14:99477752 T C 0.130886 3.2795e-05
14:99478616 A G 1.531855 1.2824e-05
14:99480274 A G 1.317788 -1.4298e-05
14:99480956 G C 1.388093 -1.0858e-05
14:99481427 C G 0.742113 -1.0839e-05
14:99481642 A C 1.613801 -2.6035e-05
14:99481788 A G 0.315245 -4.1523e-05
14:99482678 A G 0.386740 5.8870e-06
14:99484769 T C 1.883862 3.4605e-05
14:99486276 C A 1.313192 -1.3558e-06
14:99490418 T C 1.910098 -9.2955e-06
14:99490873 A G 1.442242 -4.7343e-06
14:99494266 G T 0.578374 -1.8353e-05
14:99497347 C T 0.084159 9.1142e-06
14:99497912 A G 1.017557 4.9483e-06
14:99505594 T C 0.041940 -9.6343e-06
14:99509604 T C 0.140239 4.2048e-05
14:99515503 A G 0.871225 -7.9142e-06
14:99519753 G T 0.357903 1.0209e-05
14:99521336 T C 0.460686 1.0907e-06
14:99521795 C T 0.231960 -3.9650e-05
14:99523786 A G 0.058970 -1.2542e-05
14:99529327 T C 0.043732 -1.6014e-05
14:99541593 C T 0.380331 6.5824e-06
14:99542237 A C 0.275658 -2.8744e-05
14:99544541 T G 0.243703 -8.7754e-06
14:99545615 T C 0.209915 -4.8787e-06
14:99546232 A G 0.079607 -7.5998e-06
14:99547873 A G 0.046044 1.0002e-05
14:99550680 T C 0.401747 -3.7545e-06
14:99552095 T C 0.597719 7.5116e-06
14:99558691 T G 0.156443 5.0300e-06
14:99563496 G A 0.226751 3.1741e-05
14:99564157 C T 0.613178 3.1638e-05
14:99565483 T C 1.125549 5.3639e-06
14:99566468 T C 0.509317 2.4996e-05
14:99567054 C A 0.501895 -2.9297e-05
14:99569449 C T 0.829173 2.9856e-05
14:99570692 A G 0.368823 1.0587e-06
14:99573405 C T 0.020617 -6.3897e-06
14:99580495 T C 0.157680 1.8867e-06
14:99583579 A G 0.445846 5.6095e-06
14:99583585 A G 0.133423 6.8530e-06
14:99584988 C T 0.140916 2.0362e-05
14:99585568 C T 0.359116 -1.8502e-05
14:99587447 G A 0.154695 5.6585e-06
14:99589008 G A 1.070376 -2.1809e-05
14:99590399 T C 1.301874 1.3267e-06
14:99591952 G A 0.552172 2.3498e-05
14:99593248 A G 0.246759 1.6823e-05
14:99594225 T C 0.075666 5.3813e-06
14:99594430 T C 0.177107 -4.5943e-06
14:99594979 A G 0.256313 8.0782e-07
14:99596452 T C 0.303465 2.1352e-05
14:99598566 C T 0.085230 1.6253e-05
14:99600121 A G 0.100801 5.7214e-06
14:99600289 A G 0.052636 -2.1596e-06
14:99600519 C T 1.068129 1.1443e-06
14:99600910 T C 0.153998 7.9597e-10
14:99600987 C T 0.677510 -4.7343e-06
14:99604585 G A 0.196445 -1.0847e-05
14:99606621 A G 0.522148 -5.8617e-06
14:99607842 T C 0.319811 -5.8804e-06
14:99609371 A G 0.046598 1.2207e-05
14:99623826 G A 0.039333 1.6631e-05
14:99626291 T C 0.029038 1.1198e-05
14:99626833 A G 0.475520 -1.5881e-06
14:99627295 T C 0.053163 3.6975e-07
14:99634596 T A 0.025624 1.3164e-05
14:99639270 G T 0.607059 -6.3900e-06
14:99644052 C A 0.204289 3.2843e-06
14:99644954 A G 1.456525 2.2250e-06
14:99645093 T C 0.388083 1.3684e-05
14:99647329 G T 0.751776 1.7041e-05
14:99648494 A C 0.489884 1.5011e-05
14:99649030 G A 0.604495 -1.9549e-06
14:99650107 G A 0.206162 9.9997e-06
14:99651149 A G 0.067361 -4.8023e-06
14:99652071 C T 0.863698 3.3500e-06
14:99652561 G T 1.245889 -3.3278e-06
14:99653123 T C 0.162481 2.2730e-05
14:99656279 A G 0.225367 8.0628e-06
14:99663847 G A 1.970343 -2.6797e-06
14:99663888 T G 0.022935 2.3350e-07
14:99667653 T C 0.153312 2.5824e-06
14:99667687 A G 0.369221 -2.0732e-06
14:99668705 T C 0.052711 8.6119e-06
14:99669536 T G 0.139403 -8.0348e-07
14:99670164 A G 0.094386 -7.4947e-06
14:99673518 C T 0.078624 2.5470e-06
14:99676807 G A 1.409315 -1.5985e-05
14:99677017 C G 0.033417 1.2089e-05
14:99683246 C T 0.888190 -8.4104e-05
14:99690907 A C 1.728205 -2.2716e-05
14:99691329 T G 0.378145 4.5908e-05
14:99697157 A G 0.068248 -6.8310e-06
14:99699113 T C 0.067803 3.0374e-05
14:99700454 T C 0.707428 2.6241e-05
14:99707217 A G 1.587391 -1.8285e-05
14:99709618 T C 0.449715 3.3016e-06
14:99710446 T C 0.075275 2.8541e-07
14:99713546 A C 0.030697 -7.2395e-06
14:99718105 C T 1.013762 -1.7168e-05
14:99718925 A G 0.028446 6.6532e-06
14:99719728 G A 0.047271 1.1229e-05
14:99719873 G A 0.757140 3.2472e-05
14:99726000 C G 0.942332 1.8724e-05
14:99731731 C A 0.695590 -2.1435e-05
14:99740208 A G 0.257377 -2.0979e-05
14:99743113 A G 0.846603 -1.6461e-05
14:99743304 C T 0.034930 -2.8701e-06
14:99745524 G T 0.068863 -1.4051e-05
14:99747012 A G 0.176770 -8.2659e-06
14:99747464 C T 1.252005 -9.4923e-06
14:99750581 T C 0.031136 1.7250e-05
14:99751920 A C 1.179477 2.9434e-05
14:99751937 T C 0.472273 1.2852e-05
14:99755604 G C 0.488636 -1.9521e-05
14:99763139 A G 0.062611 3.2745e-05
14:99763483 T C 1.113214 -3.5365e-05
14:99765052 A G 0.430880 -3.5962e-06
14:99766622 T C 0.547348 5.7171e-06
14:99770797 G A 0.428772 -1.1880e-05
14:99777178 G A 0.264190 1.3395e-05
14:99777906 C T 0.106000 -1.8651e-05
14:99778267 C T 0.077050 -2.2053e-05
14:99782722 G A 1.214525 -1.0536e-05
14:99783519 T G 0.399683 -9.9930e-06
14:99783934 T C 0.196911 -1.6805e-05
14:99784255 T C 0.622174 1.3742e-05
14:99784530 G A 0.275015 -3.3328e-06
14:99787884 G A 0.020508 -5.7909e-06
14:99788403 T C 0.089528 -2.0042e-06
14:99790032 A G 0.663591 1.4721e-05
14:99793422 G T 0.554229 -6.8525e-07
14:99794482 G A 1.207420 -1.3580e-05
14:99795279 T C 0.954300 -1.0267e-05
14:99802465 T C 0.272645 -1.5364e-06
14:99807383 A G 0.714826 3.1474e-06
14:99810032 A C 1.928254 1.7007e-05
14:99810427 A C 1.657366 1.1152e-05
14:99812105 T C 0.520618 4.5923e-06
14:99813213 G T 1.342876 7.9326e-06
14:99822060 G A 0.832090 8.3906e-06
14:99823019 A G 0.554076 1.5148e-06
14:99824056 C T 0.113931 -4.0068e-06
14:99830955 A G 1.098982 -4.3828e-06
14:99840210 G C 0.498768 -1.1064e-06
14:99843668 A G 0.020120 -1.3479e-05
14:99844373 G A 1.672390 4.0289e-05
14:99844515 A G 1.496479 9.5443e-06
14:99847634 T G 0.133358 -3.7607e-06
14:99851742 T C 0.079345 -1.7459e-05
14:99853799 G C 1.264040 4.0858e-06
14:99858453 A G 1.821064 7.0130e-05
14:99861519 A C 0.709662 -5.0392e-06
14:99863065 T C 1.170083 6.7668e-06
14:99866839 T G 1.817147 7.3309e-05
14:99881072 C T 0.059303 1.3902e-05
14:99891883 T C 0.070693 -7.8295e-06
14:99914891 G A 0.804860 2.3326e-05
14:99935018 C T 0.074871 1.3872e-05
14:99939602 G A 0.049478 2.0473e-05
14:99961086 G A 0.109665 1.9255e-05
14:99966528 A G 0.183597 -7.2462e-06
14:99981858 A G 1.208569 -1.8609e-05
14:99981984 T C 0.746132 -7.7057e-06
14:99983012 A G 0.049036 3.2532e-06
14:99987456 A G 0.051837 -2.0104e-05
14:99987592 T G 0.078369 1.3438e-05
14:99988570 G C 0.040369 -1.5269e-05
14:99988724 G A 1.960253 1.8182e-05
14:99990537 T C 0.041641 -3.7628e-05
14:99993555 C T 1.407000 -4.0132e-06
14:100003540 T C 1.016295 5.5369e-06
14:100011341 T C 0.083333 -1.5645e-05
14:100015326 T C 0.033322 -1.8144e-05
14:100016045 T C 0.563109 -1.1986e-05
14:100016283 A G 0.585358 7.0682e-06
14:100022091 T C 1.040098 2.0750e-06
14:100033629 G A 1.061914 9.8719e-06
14:100037496 C T 1.121489 4.2787e-06
14:100038487 A G 1.586728 2.6338e-05
14:100039415 G A 0.235917 -2.3900e-06
14:100041538 T C 0.791261 9.4212e-06
14:100041996 G T 0.197543 2.5937e-06
14:100043571 C T 0.056682 -7.9611e-06
14:100051009 G A 0.061612 1.2204e-05
14:100052790 T C 0.052850 -9.4878e-06
14:100053176 A G 1.356798 3.1918e-05
14:100055023 G T 0.790068 -1.1839e-05
14:100055544 A C 0.898420 -1.5559e-05
14:100056411 T C 0.026882 -1.0206e-06
14:100056487 C T 0.044949 -2.0340e-05
14:100057511 T C 0.025172 -5.9411e-06
14:100058044 T C 0.037952 1.4126e-05
14:100058986 A G 0.300412 1.3301e-06
14:100062418 A G 0.041148 9.9372e-06
14:100062992 A G 0.049501 2.9263e-05
14:100063158 T C 0.027688 -5.8662e-06
14:100063947 T G 0.048220 -2.0050e-05
14:100066802 A G 1.724985 1.1094e-05
14:100074991 A G 0.232279 -2.8631e-06
14:100075334 T C 1.583287 2.0992e-05
14:100077377 A T 0.121952 -1.6710e-05
14:100078331 T G 0.216966 9.6190e-06
14:100082470 C T 0.051205 7.4282e-06
14:100082793 A G 0.203493 8.6510e-06
14:100087364 G A 1.161294 1.0117e-05
14:100090566 T C 0.058208 4.5324e-06
14:100098848 C A 1.291661 8.3604e-06
14:100099039 T C 0.062169 -7.6396e-06
14:100099546 A G 1.580992 -4.3068e-06
14:100102576 G C 0.700200 -4.0845e-06
14:100104329 A G 0.357706 6.8600e-06
14:100104834 T C 0.528968 4.5353e-05
14:100114044 G A 0.500603 5.1705e-05
14:100115473 A G 0.049580 -7.8494e-06
14:100120817 T G 0.025546 5.9136e-06
14:100122744 T C 0.067068 -1.6318e-05
14:100123487 C T 0.342253 -3.7113e-05
14:100128875 A G 0.438615 3.7337e-05
14:100133090 A C 0.042277 -5.6902e-06
14:100133942 C T 0.841289 -7.2007e-06
14:100138831 A G 0.072083 1.4692e-05
14:100138872 T C 0.042025 -8.5078e-06
14:100140849 A G 0.050739 1.1325e-05
14:100152269 T C 0.151771 -4.2506e-06
14:100153871 A G 0.247215 2.2568e-06
14:100157934 A G 0.151401 -1.2895e-05
14:100158310 A G 0.033063 5.1058e-06
14:100170895 G A 0.627838 1.4850e-05
14:100171077 T C 0.734946 3.3407e-06
14:100186495 T C 1.876158 -5.4467e-06
14:100189287 T C 0.999368 -2.2830e-05
14:100190063 G A 0.099516 -1.0049e-05
14:100191710 T C 0.056298 2.4377e-05
14:100192468 T G 0.047421 -1.6321e-05
14:100194128 C T 0.370618 1.7253e-05
14:100208990 G A 1.731295 -4.9472e-06
14:100209154 G A 0.465643 1.5155e-05
14:100212433 T C 0.090609 -4.5694e-06
14:100212468 G C 0.043950 2.2808e-05
14:100216161 A G 1.251080 -1.5241e-05
14:100216371 A C 0.254545 8.6549e-07
14:100218468 T C 0.051868 3.0585e-05
14:100219951 T G 0.042131 -6.6110e-06
14:100220400 T C 0.133273 -8.8452e-06
14:100221324 G C 0.350522 3.0153e-06
14:100221479 C T 0.059657 8.5831e-06
14:100222896 C A 1.594350 1.3223e-05
14:100225144 C T 1.299402 -2.4974e-06
14:100228471 C T 0.057641 2.5815e-05
14:100241952 C A 0.328987 -2.3069e-05
14:100242046 A G 0.053707 -4.6653e-06
14:100242258 T C 0.039027 1.1860e-05
14:100243690 C A 0.106255 -2.6917e-05
14:100245636 T C 0.205414 -6.0812e-06
14:100246350 A G 0.584042 8.3928e-06
14:100246971 A G 0.139291 -2.1168e-05
14:100247686 T G 0.065583 -4.5378e-06
14:100248750 G T 0.110018 -1.2726e-05
14:100250358 A G 0.105432 -2.1918e-05
14:100251875 C A 0.046214 1.3351e-05
14:100277013 G A 0.078985 1.2845e-05
14:100277083 T G 0.031414 4.1019e-06
14:100279149 A G 0.057896 2.1474e-05
14:100279692 G T 0.916868 5.9457e-06
14:100281126 T C 0.040686 -1.2652e-05
14:100284798 G A 0.107224 -1.8087e-05
14:100290806 G A 0.033495 -1.5083e-05
14:100295418 T G 0.688515 3.6763e-06
14:100313057 A G 0.058943 2.1466e-05
14:100319598 T C 0.058579 8.3056e-06
14:100320764 A G 0.095239 -2.1445e-05
14:100327466 T C 0.033009 1.6706e-05
14:100331258 C T 0.076829 1.6614e-05
14:100335455 C G 0.315007 7.7836e-06
14:100340583 T C 0.657118 -7.6369e-07
14:100349408 T C 0.021857 -1.9959e-05
14:100350017 C T 0.357862 3.6667e-05
14:100350633 C T 1.100801 -4.2594e-06
14:100365357 A G 1.765681 -2.3037e-06
14:100369755 T C 0.024958 2.3813e-06
14:100372552 T C 0.057831 8.1314e-07
14:100375707 T C 0.349699 3.8363e-05
14:100380948 C T 1.229553 4.1670e-05
14:100382034 G A 0.060615 9.7555e-06
14:100382870 C A 1.082330 1.8535e-05
14:100393476 C T 1.938477 2.5252e-05
14:100394813 A G 0.039373 -1.3189e-05
14:100396482 G A 1.438598 1.4159e-05
14:100397374 T C 0.170165 -1.7961e-05
14:100402815 A G 0.773150 -6.8503e-07
14:100407149 G A 0.743752 2.1411e-06
14:100410206 A G 0.591117 1.9937e-05
14:100410712 T C 0.034733 6.5516e-06
14:100410888 T G 0.061071 1.5088e-05
14:100414089 G A 0.133831 -1.8370e-05
14:100417842 G A 1.013830 9.3417e-06
14:100417990 A C 1.784186 1.8647e-05
14:100420086 T C 1.894864 -2.8048e-06
14:100420239 T C 0.725145 -3.6166e-06
14:100422862 A G 0.103599 -2.5927e-05
14:100428024 G A 0.095443 -2.2364e-05
14:100432425 T G 0.329195 5.1871e-06
14:100435731 A G 0.056315 4.4901e-06
14:100452660 A C 0.520897 9.2072e-06
14:100459078 A G 0.029980 5.8826e-06
14:100474320 T C 0.044867 1.7514e-05
14:100477217 C T 0.163970 -4.4342e-06
14:100494525 T G 0.032101 2.3593e-05
14:100495238 T C 0.468662 -2.2111e-05
14:100496069 C T 0.043293 2.1028e-05
14:100498713 G A 0.028885 -6.4326e-06
14:100501859 A C 0.181336 3.9275e-05
14:100520719 C T 0.095831 -1.6477e-05
14:100524880 T G 1.887469 5.5708e-06
14:100529840 T C 0.069064 3.0903e-05
14:100539241 G A 0.054346 6.8062e-06
14:100548027 T C 0.089534 -1.8470e-05
14:100569807 C T 1.961188 1.4216e-05
14:100571881 G A 0.062917 1.8384e-05
14:100574191 T C 0.033760 -8.0289e-06
14:100576995 C T 1.808638 -1.6494e-05
14:100578468 T C 0.056389 1.3652e-06
14:100580541 T C 0.036460 -3.0635e-05
14:100583949 A G 1.492029 -2.2837e-05
14:100584805 A C 0.044235 -1.7489e-05
14:100601444 G T 0.173031 -1.1773e-05
14:100604644 T C 0.051932 -1.8160e-05
14:100611105 T C 1.754788 -1.9926e-05
14:100625902 T C 1.415305 -1.0696e-05
14:100630339 A G 0.636341 -1.0798e-05
14:100631312 C T 0.136938 -2.6291e-05
14:100637270 A C 0.042712 1.2327e-05
14:100638235 G A 0.258013 -2.1243e-05
14:100639981 A C 0.330589 4.0836e-06
14:100642882 C T 0.084836 -7.4501e-06
14:100645881 A G 1.541507 1.9997e-06
14:100653848 G A 0.591634 7.0744e-06
14:100661320 C T 0.677027 -1.5627e-05
14:100682449 T C 0.083547 -1.4014e-05
14:100688997 G A 0.952263 -1.8211e-05
14:100695368 C T 0.790741 -6.8573e-06
14:100700829 T C 0.028973 1.5479e-05
14:100701919 A G 0.377662 -7.1469e-06
14:100723577 A C 0.503228 -6.9316e-06
14:100725438 G A 0.597084 1.8395e-05
14:100731772 A G 0.084605 -3.0067e-06
14:100740229 A C 0.492406 -1.1548e-05
14:100748844 C A 1.934734 4.6731e-06
14:100749691 C T 0.132148 -1.1937e-05
14:100758502 A G 0.890380 -1.1496e-05
14:100759277 T C 0.594853 6.2796e-06
14:100764318 G T 0.119130 -1.1836e-05
14:100764756 A G 0.064678 9.6401e-06
14:100765823 C T 0.156358 -2.7350e-05
14:100769163 T C 0.671819 -2.1662e-05
14:100769938 A G 0.572156 1.9522e-05
14:100776382 A G 0.160992 1.5996e-05
14:100781172 G A 0.063203 9.0022e-06
14:100781877 C A 0.746054 9.7123e-06
14:100785617 T C 0.265207 1.3302e-05
14:100786433 C G 0.077989 -1.9608e-05
14:100787564 A G 0.875947 -9.1461e-06
14:100788977 A G 0.348074 -1.6415e-06
14:100792126 T C 0.491421 -7.6387e-06
14:100799506 A G 0.047088 1.7566e-06
14:100812930 A G 0.047533 1.9431e-05
14:100826411 A C 0.026566 -3.7650e-06
14:100828487 T C 1.461322 2.1203e-05
14:100842377 G A 0.458442 -6.9275e-06
14:100844368 T C 0.991837 4.7548e-05
14:100847617 T C 0.069503 -2.7907e-05
14:100847707 G A 1.546402 2.5790e-05
14:100848915 C T 0.078101 -1.2656e-05
14:100848930 C G 1.333223 4.1592e-05
14:100854299 T C 0.047536 1.6089e-05
14:100857523 G A 0.056495 1.3896e-05
14:100886739 A G 0.431145 2.7057e-06
14:100888850 G A 0.047798 1.9670e-06
14:100889978 T C 0.060707 6.3121e-06
14:100892749 A G 1.033566 1.2320e-05
14:100893930 A G 0.097228 -3.4418e-05
14:100896623 T C 0.075993 -3.2931e-06
14:100897123 T C 0.085710 -2.8373e-05
14:100898748 T G 1.478195 1.8004e-05
14:100903477 G C 0.249873 7.0615e-06
14:100917372 T C 0.468740 -6.0595e-06
14:100920416 C T 0.220546 -1.7176e-05
14:100922027 A G 0.031020 -3.0817e-06
14:100936793 G A 1.220088 1.4329e-07
14:100943251 T C 0.088783 7.7257e-06
14:100947279 C T 0.052558 2.7943e-06
14:100949514 G A 0.041032 6.6693e-06
14:100963488 T C 0.022180 2.2319e-05
14:100997337 G A 0.788065 5.3557e-05
14:101001352 A C 0.098588 1.2011e-05
14:101014133 C T 0.077723 5.9178e-06
14:101021069 A C 0.023775 -2.4198e-05
14:101023279 T C 0.222682 3.8865e-05
14:101023706 T C 0.503184 -3.7959e-06
14:101028399 G A 0.261980 3.9775e-05
14:101032217 C T 0.828567 2.5644e-06
14:101035835 G C 0.167081 5.8144e-05
14:101036074 G C 0.250917 1.5879e-05
14:101040398 T C 0.252216 1.8422e-05
14:101042974 T C 0.030190 -1.1441e-05
14:101058860 T G 0.070628 -2.9513e-05
14:101062503 A G 0.077482 1.2951e-05
14:101065605 T C 0.049950 1.4693e-05
14:101067773 G T 1.379458 -2.7224e-06
14:101079874 T C 1.306117 9.9964e-08
14:101085090 T C 0.092683 5.6363e-06
14:101090840 T C 0.121302 -9.7794e-06
14:101092950 G A 0.248466 1.0200e-05
14:101095347 C T 0.220937 2.3018e-05
14:101105913 A G 0.129744 2.1003e-05
14:101108274 T C 0.174713 5.8899e-06
14:101111916 T C 0.060391 -6.9069e-06
14:101113346 T G 0.039890 -8.5210e-06
14:101117449 C T 1.383112 -6.0493e-07
14:101119663 C T 0.335569 -3.0830e-06
14:101124278 A G 1.672900 -1.6725e-05
14:101126965 T C 0.280649 3.5620e-05
14:101130808 T C 0.040689 -1.6765e-05
14:101132229 C T 0.243815 2.2774e-05
14:101138457 T G 0.132875 -4.5159e-05
14:101139536 T C 0.155814 -3.4449e-06
14:101142890 A G 1.746649 8.7013e-06
14:101144523 T C 0.113588 3.8226e-05
14:101146413 G A 0.164449 6.6941e-06
14:101148926 T C 0.045405 -3.8822e-06
14:101150729 T C 0.197200 -4.7123e-07
14:101154552 T C 0.020147 9.3224e-06
14:101155432 G A 0.186739 2.9694e-05
14:101159416 G T 1.438295 -2.8600e-06
14:101162782 C T 0.158105 5.4745e-06
14:101164297 T C 0.111501 5.3018e-05
14:101168491 C T 1.342043 -4.4976e-06
14:101168739 A G 0.253906 2.7196e-05
14:101174159 T C 0.141630 2.7826e-05
14:101182470 C T 1.359412 -1.1919e-05
14:101186175 T C 1.564673 1.8109e-05
14:101186924 T C 0.077193 -1.0483e-05
14:101189205 T C 0.335260 5.0640e-07
14:101193811 A G 0.043195 3.1744e-06
14:101197272 T C 0.183155 -2.6471e-05
14:101198309 A C 0.046115 1.3172e-05
14:101200645 C T 0.966978 5.8283e-06
14:101200860 A G 0.127269 2.2990e-05
14:101204649 A G 0.042199 -6.9090e-06
14:101207166 T C 0.218949 -5.7897e-06
14:101207926 G A 1.417230 -6.3144e-06
14:101211620 A G 0.056107 1.1232e-05
14:101215634 C A 1.911751 -1.2896e-05
14:101234005 A G 0.356726 -1.6708e-06
14:101235824 T C 0.977653 3.0586e-05
14:101241673 T A 0.048532 2.1243e-06
14:101244336 A G 0.064807 -2.6615e-05
14:101245343 C G 0.093954 5.5379e-06
14:101246901 A G 0.061071 1.4674e-05
14:101247114 T G 0.095855 -7.4466e-06
```
