## Supplemental_Data_Files for "Common genetic variation associated with Mendelian disease severity revealed through cryptic phenotype analysis": SupplementalDataFile_8.txt (part 17 of 21)

```
14:101248148 A G 1.508607 5.5518e-06
14:101250212 T C 0.101135 1.4868e-05
14:101250434 T G 0.046710 -1.5712e-05
14:101251989 T C 0.853559 -1.6414e-05
14:101254547 G C 0.095042 1.5054e-05
14:101259594 T C 0.113843 1.5352e-06
14:101261031 T C 0.062992 -1.2347e-05
14:101265879 A G 0.034025 -1.1893e-06
14:101269425 C G 0.205002 -1.1791e-05
14:101271179 T C 0.406612 3.3035e-05
14:101272093 G A 0.039720 9.0753e-06
14:101275683 C T 0.330810 3.2890e-06
14:101275894 T G 0.029221 -1.2306e-05
14:101277786 G A 1.235699 9.4465e-06
14:101278778 G T 1.805612 7.6753e-06
14:101280661 A G 0.320005 2.9972e-05
14:101282513 C G 0.170029 -5.1953e-06
14:101283901 C T 0.042603 5.2646e-06
14:101287770 G A 0.188156 -5.2672e-06
14:101288031 T C 0.183539 5.1476e-06
14:101291021 G C 0.041117 -1.1278e-05
14:101291334 A C 0.097799 2.6709e-05
14:101296662 C T 0.389892 1.2320e-05
14:101297963 G T 0.800468 2.7783e-05
14:101298291 G T 0.031873 7.3034e-06
14:101299927 C T 1.860318 1.2383e-05
14:101299960 C T 0.397990 5.7350e-06
14:101300567 G C 0.754162 3.5918e-05
14:101300843 A G 0.179157 -5.3498e-06
14:101301438 T C 0.448141 1.1860e-06
14:101303428 A G 0.039006 -1.3684e-05
14:101306045 G A 0.870657 -1.2339e-05
14:101307121 G A 0.181921 4.7120e-06
14:101308674 G A 0.072953 -2.0785e-05
14:101309313 C T 0.028423 6.2715e-06
14:101309692 T C 0.430183 6.9437e-07
14:101315163 G A 0.698164 3.8924e-05
14:101315668 G A 1.161427 1.2131e-05
14:101321515 C T 1.833885 -3.9684e-07
14:101324135 C G 0.044449 -3.3114e-06
14:101324596 A G 0.041485 1.1607e-05
14:101324975 C T 0.042171 1.2154e-05
14:101325294 A G 0.460203 3.9033e-06
14:101325827 T C 0.180680 5.8097e-06
14:101330534 A G 1.386879 -1.1855e-05
14:101330895 C T 0.053044 8.4431e-07
14:101333271 T C 0.111028 -2.0463e-06
14:101333646 C T 0.479021 5.5883e-05
14:101333775 C T 0.171671 9.9737e-06
14:101337329 G A 0.256935 1.7419e-05
14:101339074 G A 0.746383 -1.4001e-05
14:101339301 T C 0.455906 -2.8204e-05
14:101345629 A G 0.371655 -3.5837e-06
14:101348572 T C 0.033563 -7.9175e-06
14:101348584 G C 0.505520 1.8579e-05
14:101349017 G A 1.529393 9.3420e-06
14:101349454 T G 0.052684 2.8325e-05
14:101349764 T C 0.469787 -1.5493e-05
14:101350274 T C 0.060343 6.8195e-06
14:101350298 C T 1.245008 -3.1329e-07
14:101354959 G A 0.058052 -8.4158e-06
14:101355400 G A 0.427324 -1.7642e-05
14:101356698 T C 0.042488 1.1313e-05
14:101358229 A G 0.086223 -2.3551e-05
14:101358540 G A 1.354088 2.4342e-05
14:101358831 A G 0.280421 -1.8028e-05
14:101363503 T C 0.054261 3.2423e-05
14:101365108 C T 0.138774 -2.9878e-06
14:101365565 T C 1.608769 6.5177e-05
14:101370601 A C 1.505268 2.6223e-05
14:101372684 G A 0.253045 3.5954e-06
14:101373993 A G 0.105833 6.4646e-06
14:101379473 T C 0.843884 6.8803e-05
14:101379930 G A 1.523270 4.1917e-05
14:101385478 G A 0.216144 5.8010e-05
14:101390731 A G 0.209987 1.2594e-06
14:101398624 T C 0.297903 1.2481e-05
14:101399413 T C 0.046193 -2.4399e-06
14:101405720 T G 0.053942 1.8122e-05
14:101409886 T C 0.052248 -2.1551e-06
14:101411186 C A 0.520227 -3.0365e-05
14:101417662 G A 0.028297 2.4166e-05
14:101425306 G A 0.116750 1.2956e-05
14:101428260 C T 0.306412 2.4938e-06
14:101437942 T G 0.552016 -3.3995e-05
14:101438151 A G 0.072005 1.0322e-05
14:101440549 C T 0.038061 -7.5870e-06
14:101448425 G C 0.105371 1.3059e-05
14:101451961 A G 0.262453 -4.4111e-05
14:101454594 G A 0.253018 7.8706e-06
14:101455006 A C 1.867444 -5.6229e-05
14:101455075 A C 0.105010 -2.5835e-05
14:101459660 T C 0.445088 -1.8804e-05
14:101461104 A G 0.029667 -3.8308e-05
14:101464984 T G 0.154957 -4.9892e-06
14:101467277 A G 0.048362 9.4565e-06
14:101470596 A G 0.850768 4.8187e-05
14:101473702 G A 0.071937 8.2936e-06
14:101474013 T C 0.076731 2.9796e-07
14:101474870 T C 0.076146 7.9648e-06
14:101474982 G T 0.776955 -9.2837e-07
14:101476193 C T 1.962157 8.8754e-08
14:101483388 C T 0.090969 8.1002e-06
14:101486319 T C 0.110283 -6.4103e-06
14:101489161 G A 0.803789 8.4779e-06
14:101496282 G T 0.081633 2.2080e-05
14:101499162 G A 0.060588 -3.7133e-05
14:101499949 T G 0.585840 9.0698e-06
14:101502158 T C 0.084550 -7.5345e-06
14:101504450 G A 0.644103 -1.5089e-05
14:101505462 A G 0.161393 1.5915e-05
14:101511701 T G 0.064263 -9.7599e-06
14:101511771 A C 0.031431 7.5011e-06
14:101512072 A G 0.377258 -1.7001e-05
14:101513795 T C 0.077669 2.0038e-05
14:101522287 C A 0.027858 1.3967e-06
14:101522782 T C 0.139230 -1.7186e-05
14:101526300 A G 0.032074 -2.8025e-05
14:101529414 A G 0.535543 7.1323e-06
14:101530643 T C 0.032271 8.7027e-06
14:101531733 T C 0.088287 3.5819e-05
14:101533093 T C 0.053214 1.5416e-06
14:101533384 T C 0.372818 -8.3558e-06
14:101533626 T C 0.388250 4.7143e-05
14:101533925 G A 0.122764 2.9761e-05
14:101533997 A G 0.151727 -2.2240e-06
14:101534061 A G 0.077485 2.1043e-05
14:101534307 G A 1.071641 6.7144e-06
14:101534543 A G 0.073511 -3.7260e-05
14:101535711 T G 0.072202 -1.7652e-05
14:101535836 A G 0.070091 -2.8068e-05
14:101536129 G A 1.335794 -4.1510e-06
14:101536982 C T 0.083238 -2.9459e-05
14:101537913 T C 0.892865 -1.0292e-04
14:101539197 T C 0.487858 -1.6446e-05
14:101539772 T C 0.071015 3.9391e-05
14:101541005 C T 0.094185 -1.6956e-05
14:101542480 C T 1.257455 -6.1745e-06
14:101543594 G A 0.647428 -6.1199e-06
14:101544665 T C 0.239864 -2.6885e-05
14:101545096 C T 0.786892 -7.4660e-05
14:101545828 A C 0.185171 -1.8213e-05
14:101546202 C T 0.028936 2.0065e-05
14:101548692 T G 0.369989 -1.2556e-05
14:101549556 G A 0.042998 -1.4442e-05
14:101549761 T C 0.064410 -4.9047e-06
14:101551518 G T 0.056542 -1.7476e-05
14:101552227 A G 0.705065 1.6283e-05
14:101554499 A G 0.063097 -5.4949e-06
14:101554839 G A 0.372257 1.0826e-05
14:101556718 C T 0.116437 -1.6704e-05
14:101557201 C T 0.190931 -1.4850e-05
14:101561784 T G 1.431529 -9.3577e-06
14:101568463 G A 0.469199 -2.3523e-05
14:101569746 G A 1.644307 -4.3874e-05
14:101570863 C T 0.288077 5.7207e-06
14:101571785 T C 0.096038 2.5214e-06
14:101574172 T C 0.058885 2.4872e-05
14:101574541 T G 0.163395 1.5683e-06
14:101575664 A G 0.057692 3.5703e-05
14:101577923 C T 0.083945 3.3544e-05
14:101581385 A G 0.490462 -2.9358e-05
14:101581613 T C 0.165238 1.2356e-05
14:101582019 T C 0.294666 6.2257e-05
14:101583737 A G 0.061299 1.9264e-05
14:101585205 T C 0.154192 -1.8963e-06
14:101586631 G A 0.036358 -3.2967e-06
14:101586893 C T 1.710186 -2.9849e-06
14:101588732 T C 0.201477 1.2616e-05
14:101589543 T C 0.161152 1.0049e-06
14:101591381 T G 0.045037 6.0178e-06
14:101594605 A G 0.473347 -2.4624e-05
14:101599995 C T 0.042780 1.7810e-05
14:101601365 A G 0.029595 3.6685e-06
14:101607906 T C 0.075449 -6.4441e-06
14:101608422 C T 0.821071 -8.4814e-06
14:101618459 C T 0.022265 -7.4798e-06
14:101622191 C T 0.425386 -2.0867e-05
14:101627917 A G 0.509705 -3.9745e-05
14:101633884 T C 0.935492 7.4636e-06
14:101633938 G A 0.235227 7.0227e-06
14:101634206 T C 0.029803 1.6467e-06
14:101640978 C T 1.214791 1.7024e-05
14:101643719 G A 0.083323 2.5256e-05
14:101644077 C T 0.097412 2.3701e-06
14:101644410 T G 1.802521 -6.7605e-06
14:101644600 G A 0.185083 9.1091e-07
14:101644828 G C 0.421629 -3.6452e-05
14:101646749 A G 1.745030 -9.5962e-06
14:101648535 A G 1.699374 -1.1890e-05
14:101650762 G A 0.030221 -1.1828e-05
14:101650837 G C 0.042260 -1.5664e-05
14:101651818 A G 0.143636 -1.2437e-05
14:101651907 T C 0.380739 -9.2182e-05
14:101653358 G A 0.281638 -8.8704e-05
14:101653753 T C 0.960110 6.6573e-05
14:101654081 A G 1.639024 1.3700e-05
14:101655820 A G 0.250740 1.0783e-05
14:101656413 A G 0.364284 -3.1414e-05
14:101657671 G A 0.052973 -3.2892e-05
14:101657872 A G 0.093682 1.6857e-05
14:101664817 A G 0.225619 1.6164e-05
14:101668606 A G 1.126722 2.7067e-05
14:101679255 A G 1.604315 1.2615e-04
14:101679518 T C 0.478392 2.4978e-05
14:101680449 C T 0.039754 -2.4717e-06
14:101680494 G A 1.978177 -1.7104e-05
14:101681726 T C 0.050266 -1.9612e-05
14:101682382 T C 0.032818 -1.0823e-05
14:101682390 T C 0.039200 -1.1646e-05
14:101684817 G A 0.136350 6.0686e-07
14:101685427 A G 0.947007 -3.5473e-05
14:101685789 G C 0.433644 -1.1526e-05
14:101686880 C A 0.321759 1.7216e-06
14:101688372 T C 0.110861 1.1203e-05
14:101688875 C T 0.091778 -5.5610e-07
14:101689392 C T 0.585266 -2.5542e-05
14:101690187 G A 0.044035 1.6161e-05
14:101690758 A G 0.051008 -2.5862e-05
14:101692837 T C 0.104949 -6.8581e-06
14:101693911 A G 1.010808 -1.3419e-05
14:101694197 C A 0.137169 -2.0634e-06
14:101697688 G A 0.437877 -1.1348e-05
14:101701975 A G 1.579612 -1.3521e-05
14:101702589 T C 0.152258 7.6020e-07
14:101705040 A G 0.092315 -1.8377e-05
14:101705277 T C 0.050793 2.9802e-06
14:101705278 T C 0.083122 1.1171e-05
14:101706094 A C 0.208630 8.0304e-06
14:101708480 A G 0.171035 -5.3003e-06
14:101708630 T C 0.272241 -4.9187e-06
14:101709344 T C 1.037677 -1.1575e-06
14:101710360 C T 1.384775 1.7532e-06
14:101710487 T C 0.356944 -2.8400e-05
14:101711231 T C 0.193654 1.0406e-05
14:101713268 G A 0.052769 -9.1471e-09
14:101714059 T C 0.090483 5.3442e-06
14:101714236 C G 0.049481 -1.5853e-05
14:101717627 C A 0.054700 -8.7133e-06
14:101718163 T C 0.218269 -9.9807e-06
14:101719562 T C 0.212207 7.3701e-06
14:101720669 T C 0.199145 -3.1815e-06
14:101720959 T C 0.139100 -1.7513e-05
14:101721126 C A 0.115356 8.4888e-06
14:101730276 A G 0.046268 -4.9231e-06
14:101742357 A C 0.285337 1.8548e-05
14:101743194 G A 0.936216 -5.2103e-05
14:101744230 C G 0.060452 -9.1972e-06
14:101749844 A G 1.432457 -6.6624e-06
14:101752719 C T 0.385564 1.5754e-06
14:101753499 T C 0.372168 3.5572e-05
14:101757695 T C 1.773793 -1.1682e-04
14:101757820 C A 0.033502 -1.0315e-05
14:101758235 G A 0.107054 3.1904e-05
14:101760044 C A 0.032958 1.0441e-05
14:101763395 T C 0.034804 5.9230e-06
14:101767195 G A 1.797316 -7.6660e-05
14:101780233 G A 0.456484 1.4153e-05
14:101793699 A G 0.067265 -2.0867e-05
14:101795205 C T 0.035623 1.7887e-05
14:101798031 A G 0.023676 1.5908e-06
14:101799170 T C 0.068445 8.2327e-06
14:101801708 C T 0.143551 -1.1016e-05
14:101802226 T C 0.038020 -3.0347e-05
14:101802999 G A 0.049495 1.4423e-05
14:101807999 A G 0.041478 -1.7857e-05
14:101809853 T C 1.590797 -7.6779e-07
14:101811071 G A 0.043205 1.3146e-05
14:101815371 C T 0.036385 -1.1474e-05
14:101829508 C T 1.514883 2.8247e-05
14:101830374 T C 0.439097 -4.4213e-06
14:101831170 T C 0.040896 4.0808e-05
14:101831365 T C 0.058018 9.0296e-07
14:101833831 T G 1.746543 2.8079e-05
14:101836499 T C 0.026488 -1.4874e-05
14:101836926 C A 0.112405 1.7752e-06
14:101836958 C T 0.063016 -1.2706e-05
14:101848711 G A 0.662020 6.8370e-06
14:101849667 C A 0.165218 -1.2801e-08
14:101859545 T C 0.164806 1.7618e-07
14:101861244 T C 0.116801 8.7049e-06
14:101866544 C A 1.136404 1.6514e-06
14:101869215 G C 0.471430 -1.2292e-07
14:101872299 A G 1.016581 -3.5820e-06
14:101873354 C A 0.215800 2.0352e-05
14:101873870 T C 0.034158 -5.6792e-07
14:101879387 G A 0.218187 1.4751e-05
14:101880256 A G 0.084006 -2.2085e-06
14:101881356 C A 0.147862 -2.5534e-05
14:101881831 T C 0.083598 5.5382e-06
14:101883026 G A 0.231963 -1.5058e-05
14:101890398 A G 0.188575 2.4412e-05
14:101890502 T C 0.067663 -1.5835e-05
14:101897646 C T 0.538440 2.8412e-05
14:101899817 A G 1.064733 2.7122e-05
14:101902487 A G 0.171477 -1.1862e-06
14:101902799 T C 0.403766 1.7842e-05
14:101905769 A G 0.494164 -4.9436e-05
14:101906971 T C 0.240167 -2.0652e-06
14:101916021 G T 0.303536 3.7441e-05
14:101918998 T C 0.030048 4.9944e-06
14:101919731 T C 1.495031 -1.0273e-05
14:101920451 A G 0.095059 9.9049e-06
14:101933364 T C 1.090738 -6.1884e-06
14:101934167 A G 0.063332 -1.9551e-06
14:101934258 G A 1.911441 6.4793e-06
14:101936577 T C 1.360623 6.4235e-06
14:101936976 T C 0.667249 1.0569e-05
14:101937813 A G 0.989318 2.9886e-05
14:101939330 G A 1.444353 1.3612e-05
14:101940021 T C 0.190669 -2.2608e-05
14:101941039 A G 0.619499 3.9925e-06
14:101941250 C T 0.323619 -2.1529e-05
14:101941672 T C 0.429816 1.7374e-05
14:101943950 T C 1.315993 -9.8691e-06
14:101945484 G T 0.213458 1.2591e-05
14:101945608 C T 1.593524 4.5097e-06
14:101947592 A G 0.064637 5.2846e-06
14:101947953 T G 0.022306 -5.0199e-06
14:101954661 T C 0.140858 -1.4374e-05
14:101958052 C T 0.878759 -6.3170e-05
14:101963700 G A 0.021432 -9.4154e-06
14:101965222 T C 0.040172 -8.1411e-06
14:101965626 A G 0.047370 -2.4982e-06
14:101969794 A G 0.021392 -5.9875e-06
14:101972229 A G 0.152625 2.6882e-05
14:101976035 G A 0.147746 -1.7808e-05
14:101976243 C T 0.406581 -1.8565e-05
14:101976937 C T 0.223504 -4.5550e-05
14:101979383 C T 0.931120 -9.2971e-05
14:101980145 C T 0.790486 -5.9244e-05
14:101982114 G A 0.027073 1.6192e-06
14:101982917 G T 0.664128 -5.3799e-05
14:101984340 T C 0.036528 7.6443e-07
14:101987051 T C 0.059810 4.4587e-06
14:101990705 A G 0.056114 -1.0580e-05
14:101993733 A G 0.029507 1.2129e-05
14:101993836 G A 0.128853 -1.9420e-05
14:101993953 A G 0.284086 2.4265e-06
14:101994463 G A 0.061302 -2.3102e-05
14:101995598 T C 0.326046 -5.4526e-05
14:101998664 A G 0.705535 -4.7661e-05
14:101998986 A C 0.911734 -4.8669e-05
14:102005523 T G 1.872170 -3.1366e-05
14:102006334 G T 0.150721 -1.4886e-05
14:102014181 T C 0.100257 3.0618e-05
14:102016281 A G 0.248697 1.7180e-08
14:102019682 T C 0.084802 -3.8641e-05
14:102032692 A G 0.023092 3.0031e-05
14:102033240 C T 0.804840 -4.4338e-05
14:102035290 A C 0.038010 -1.9038e-05
14:102039943 C T 0.207093 2.1884e-06
14:102060753 G A 0.046370 9.2496e-06
14:102066023 T C 0.037588 -4.6122e-06
14:102069522 A G 0.858431 1.4200e-05
14:102078166 A G 0.049624 -2.9737e-06
14:102079360 G A 0.128459 1.3882e-05
14:102079435 G A 0.908123 -1.1510e-05
14:102081261 A G 1.702424 -1.6391e-06
14:102090922 C T 0.183886 -4.2205e-06
14:102093044 T A 0.043297 -1.8060e-05
14:102094630 C T 1.344154 -1.5447e-05
14:102096585 A G 0.041172 -1.3056e-05
14:102101504 T C 0.097102 2.8815e-05
14:102102996 A G 1.030972 -2.6169e-07
14:102105447 A G 0.023999 -4.8910e-06
14:102107907 C A 0.036351 1.3882e-05
14:102161597 C T 0.140685 -1.3183e-05
14:102173919 G A 0.138614 -1.2469e-05
14:102186840 A C 0.094083 4.5483e-07
14:102193331 T C 0.040431 -2.7324e-06
14:102198689 T C 0.137407 -9.6225e-06
14:102230414 A G 1.293347 -4.9046e-06
14:102231130 T C 0.138074 -8.8284e-06
14:102232707 C T 0.055482 -2.9730e-07
14:102241839 A G 0.050127 -1.9285e-05
14:102242562 T C 0.048825 8.6136e-06
14:102242704 G A 0.264047 -2.4425e-05
14:102255842 A G 0.186123 -1.4733e-05
14:102263464 C A 0.182720 1.0078e-05
14:102280729 A G 0.080875 -6.6511e-06
14:102281842 T C 0.268290 -2.6547e-05
14:102282636 A G 0.052854 -7.2732e-06
14:102292328 G A 0.370907 -5.2601e-06
14:102304880 A G 0.192814 -1.0449e-05
14:102306081 C A 0.031125 -1.7551e-05
14:102307380 C T 0.175992 1.1155e-05
14:102311380 A G 1.026729 3.8420e-06
14:102317252 A G 0.265887 -1.7498e-06
14:102317483 G T 0.486032 -8.8832e-06
14:102318331 C T 0.311128 -1.5004e-06
14:102321823 C T 1.826504 1.4964e-05
14:102322304 T C 0.068625 -9.9659e-07
14:102325936 G A 0.072314 1.5311e-05
14:102326654 T C 0.079722 1.1111e-05
14:102329757 C G 0.441858 1.8833e-05
14:102329835 C T 0.115778 3.1665e-05
14:102340599 T G 0.059099 2.6947e-05
14:102341818 T A 0.036395 8.9255e-06
14:102349542 T G 0.350478 -2.1179e-07
14:102358687 T G 0.329518 -1.8789e-06
14:102360745 C T 0.111405 -3.5065e-06
14:102364563 A G 0.035345 8.1735e-06
14:102365971 G T 0.023996 1.1225e-05
14:102369625 C T 0.231946 1.6307e-05
14:102375852 G C 0.099275 5.3738e-06
14:102389287 C A 0.166347 -3.4120e-06
14:102391577 C G 0.143513 -1.7907e-06
14:102393084 A G 0.163967 -2.4539e-05
14:102408700 G T 1.545536 -4.8153e-07
14:102415595 G A 1.446556 -2.5801e-05
14:102415731 G A 1.245957 9.7846e-06
14:102415925 C G 0.079189 -6.5603e-06
14:102420603 G A 0.041600 1.6575e-05
14:102423214 G A 1.865853 -1.8941e-05
14:102427859 A G 0.024720 9.3287e-07
14:102429265 A G 0.217837 -7.7191e-07
14:102435188 A G 0.244474 -1.5559e-05
14:102444211 C T 0.069775 1.8245e-05
14:102446400 C T 0.109767 -1.0948e-05
14:102453625 T C 0.058334 -2.0889e-05
14:102454933 A C 0.370081 -2.6660e-06
14:102458028 T C 0.143112 -1.6813e-05
14:102458764 A G 0.211037 6.5638e-06
14:102459076 C T 0.034301 2.9990e-05
14:102476052 T C 0.045452 1.2586e-05
14:102482939 C T 0.041261 4.2243e-05
14:102487097 T C 0.050827 -1.4311e-05
14:102496651 C A 0.093539 7.2863e-06
14:102502282 A G 0.027681 -8.8071e-06
14:102508056 A C 0.132879 -1.5034e-05
14:102510098 T C 0.061489 1.6075e-06
14:102510863 A G 0.135024 -4.0132e-06
14:102512157 C T 0.419076 -1.2537e-05
14:102513086 A G 1.028426 -1.6226e-05
14:102522190 T C 0.072909 -1.3974e-05
14:102524850 T C 0.127864 -8.8800e-06
14:102525495 C A 0.149456 -1.3854e-06
14:102528427 C T 0.027178 2.4828e-05
14:102532899 T C 0.121544 4.7893e-05
14:102535483 A G 0.044959 -1.3572e-07
14:102544860 T C 1.877307 1.0955e-05
14:102546027 T C 0.085710 4.0829e-06
14:102548224 C T 1.693030 -1.7151e-06
14:102551929 G A 0.112116 1.2578e-05
14:102552856 A G 0.040801 -2.2250e-05
14:102561550 A G 0.062744 5.4200e-06
14:102568367 A T 1.798581 7.0915e-07
14:102593448 C A 1.864633 -6.0101e-07
14:102607450 G A 0.117651 1.9741e-05
14:102613725 G A 0.062608 -2.0501e-05
14:102617555 C T 0.023945 -2.0932e-05
14:102647203 T C 0.410501 8.7177e-06
14:102648476 C T 0.052021 -1.4496e-05
14:102654366 G A 0.037000 1.6152e-05
14:102667188 A C 0.028123 1.7232e-05
14:102673993 C T 0.787025 -4.6020e-06
14:102676729 A G 0.058338 -5.4883e-06
14:102682094 C G 0.233190 5.2495e-05
14:102698131 A G 0.152186 6.3093e-06
14:102704136 T C 0.132902 -4.3138e-06
14:102713862 G A 0.032727 -2.7225e-05
14:102720896 C T 0.396185 1.5735e-05
14:102729886 A G 0.072600 1.7465e-06
14:102737180 T C 0.042794 -5.8635e-06
14:102740275 C A 0.171446 4.7010e-06
14:102743648 C A 0.421734 2.6107e-05
14:102746236 G A 0.321678 1.0656e-05
14:102748079 A G 0.023758 -1.7585e-06
14:102774278 A G 0.049233 -1.3302e-06
14:102775513 A G 0.088072 -1.3833e-05
14:102778044 A G 0.111545 -2.4977e-05
14:102792489 A G 0.046948 1.0324e-05
14:102792631 A G 0.343640 -1.1513e-05
14:102793849 T C 0.163875 -1.1744e-05
14:102794168 G A 0.140654 -1.5478e-05
14:102798055 A G 0.115485 -2.0258e-05
14:102804356 T C 0.036089 -9.6248e-06
14:102807671 T C 0.120510 1.5087e-05
14:102808273 A C 0.121771 1.6899e-05
14:102808330 T C 0.639428 -5.1720e-05
14:102808655 C G 0.617316 -7.8145e-05
14:102815042 T C 0.590678 4.0488e-05
14:102825773 C G 0.070672 1.8144e-05
14:102831731 G A 0.029691 -9.1416e-06
14:102839651 T C 0.037857 1.1237e-06
14:102843057 T C 0.063121 2.0639e-05
14:102853260 A G 0.709761 6.2656e-05
14:102857796 A G 0.757531 5.8692e-05
14:102879544 T G 0.118718 1.6523e-05
14:102891030 T C 0.029102 1.6230e-06
14:102894593 A G 1.900083 8.3299e-06
14:102895904 A G 0.057732 8.2737e-06
14:102897970 C T 0.114540 1.4983e-05
14:102900956 T C 0.043069 3.0840e-05
14:102901204 G C 0.099503 -6.2976e-06
14:102912150 A C 0.043572 8.8858e-06
14:102932447 C T 1.296053 6.8722e-05
14:102933079 T C 0.099764 -8.6666e-06
14:102946341 G A 0.352235 2.7165e-06
14:102949593 C T 0.066783 7.2242e-06
14:102963128 C T 0.117919 2.1637e-05
14:102964133 G A 0.070295 -2.4261e-06
14:102964408 A G 0.049410 -8.0301e-06
14:102965435 G A 0.465259 -2.4754e-06
14:102966310 C G 0.120578 -4.4725e-06
14:102986388 G C 0.530457 5.6070e-06
14:102990467 A C 0.111497 1.2966e-05
14:102993233 A G 0.075255 -3.3875e-05
14:102995068 G A 0.519537 8.5279e-06
14:102997241 A G 1.037660 1.7450e-05
14:103005729 A G 0.077880 -9.0204e-06
14:103008824 T C 0.296805 6.8071e-06
14:103008838 A G 1.726777 1.2928e-05
14:103013764 C G 0.063342 -4.9359e-06
14:103023686 A C 0.895064 2.5042e-05
14:103024387 A C 1.567135 6.5825e-06
14:103026395 T C 0.050341 2.4916e-06
14:103040087 A T 1.498169 7.0761e-06
14:103060568 T C 0.081851 -3.8645e-07
14:103071103 T G 0.091445 4.8757e-06
14:103071825 T G 1.391031 7.8706e-06
14:103082321 T C 0.102386 -5.2038e-06
14:103083322 C T 1.662462 8.1962e-06
14:103111823 C T 0.246950 2.4809e-06
14:103113414 C G 1.937253 -3.0793e-05
14:103113552 A G 1.835258 -1.5472e-05
14:103115008 G T 0.051021 9.5427e-06
14:103118271 A G 0.573523 -1.5949e-05
14:103124282 A G 0.246185 3.6017e-06
14:103128646 T C 0.338622 -7.5920e-06
14:103150057 T C 0.037187 7.2019e-06
14:103188738 T C 0.202806 1.6951e-05
14:103191668 G A 0.026964 -2.2388e-06
14:103193028 A G 0.526010 -1.0009e-05
14:103196055 T C 0.060065 3.2640e-06
14:103198740 A G 0.335838 -4.6508e-06
14:103199388 A G 0.082446 -1.4376e-06
14:103202717 T C 0.198563 -2.5534e-05
14:103213227 A G 0.087525 9.2494e-07
14:103214040 A G 0.269521 3.1165e-06
14:103218818 A G 0.919672 -2.3768e-05
14:103218941 A G 0.044969 9.4890e-06
14:103220830 C A 0.036766 2.0344e-06
14:103222398 C T 0.719814 3.5369e-06
14:103227011 C T 0.450218 -1.4959e-05
14:103228000 T C 0.029028 5.5256e-06
14:103230758 C G 1.371733 -1.5531e-05
14:103234766 C T 0.394560 -1.7751e-05
14:103235727 G A 0.038768 1.5603e-05
14:103237199 G T 0.429180 3.7723e-05
14:103237259 G A 1.385237 -1.9171e-05
14:103237778 A G 0.647843 -3.3326e-05
14:103237852 A G 0.023425 -4.8940e-06
14:103248954 T C 0.691160 -1.2627e-05
14:103252262 A G 0.624014 4.8187e-06
14:103272493 T C 0.029259 -1.6428e-05
14:103274547 G A 1.300245 -7.6813e-06
14:103284879 G A 1.065202 -6.4079e-06
14:103286208 A C 0.057151 -1.8030e-06
14:103294278 T C 0.056855 4.9421e-06
14:103307778 G A 0.053030 1.5866e-05
14:103313904 G T 0.097317 3.0488e-08
14:103329836 G A 0.076020 -1.0730e-05
14:103331275 A G 0.129676 -1.4685e-05
14:103338568 A G 0.032937 5.8749e-08
14:103339846 G A 0.060350 1.7932e-05
14:103342049 C T 0.448695 2.7943e-05
14:103350590 A C 0.040380 -1.0369e-05
14:103351529 T C 0.673964 -2.3055e-05
14:103362237 T C 0.058368 -1.5882e-05
14:103365185 G A 0.025002 -4.0088e-06
14:103374160 A C 0.066888 -7.0615e-06
14:103374442 T C 0.067364 9.8571e-06
14:103377321 A G 0.326907 1.5562e-05
14:103383364 T C 0.075258 4.7074e-06
14:103388754 T C 0.040896 5.3144e-06
14:103388795 T C 0.080688 2.5357e-05
14:103391698 A C 1.135602 3.7687e-05
14:103400350 T C 0.079957 9.5266e-06
14:103404716 T C 0.043083 -7.0026e-06
14:103406075 A G 0.075537 2.1156e-06
14:103413534 C T 0.040281 -2.2402e-05
14:103413941 C T 1.961667 -6.7866e-06
14:103416096 A G 0.245209 1.0216e-05
14:103417335 G A 0.020253 9.4653e-09
14:103429772 A G 0.050695 -2.5447e-06
14:103431870 C T 1.191526 4.0792e-06
14:103433286 T C 0.061030 1.7156e-05
14:103440282 T G 1.957642 -1.1552e-05
14:103440473 C G 1.300085 -1.7693e-05
14:103449773 T C 0.839199 5.0941e-08
14:103453393 C T 0.336640 -4.9119e-05
14:103461103 C T 0.050583 6.3976e-06
14:103465679 T C 0.046707 9.0965e-06
14:103469233 T C 0.116974 4.6760e-06
14:103470647 C T 0.043375 -8.5689e-06
14:103475658 G A 0.649672 1.0855e-06
14:103482781 A G 0.235251 2.3822e-05
14:103484221 C T 0.043627 -1.4729e-05
14:103484784 A G 0.071627 1.3866e-05
14:103484825 C T 0.197791 1.2924e-06
14:103485147 G A 0.184539 1.9536e-05
14:103493868 T C 1.410801 -2.0520e-06
14:103499431 A G 0.083598 -2.8156e-06
14:103504087 A G 0.041243 1.7354e-05
14:103512807 C T 0.056658 4.7241e-07
14:103518149 T C 0.033155 2.2588e-06
14:103520926 C A 0.040631 5.5512e-06
14:103530768 T C 0.778345 1.5950e-05
14:103536749 A G 0.049124 -1.4761e-05
14:103537239 C T 0.029782 -9.1493e-06
14:103543797 C T 1.646894 4.7468e-06
14:103547484 C T 1.530111 1.0997e-05
14:103548232 G A 0.150673 1.0656e-05
14:103550625 A G 0.062587 4.5322e-06
14:103553201 C G 0.034216 -3.6717e-06
14:103561401 G A 0.033668 9.6906e-06
14:103561661 C T 1.623266 1.8879e-05
14:103562071 G A 0.048322 -2.3907e-05
14:103563195 A G 0.800407 -3.4839e-06
14:103564995 T C 0.073185 3.7718e-06
14:103566785 T C 0.489693 7.4524e-06
14:103566835 G C 0.482948 8.9372e-09
14:103566904 A G 0.324754 -9.2151e-06
14:103572815 G A 0.491013 6.2896e-06
14:103575396 G A 0.033682 -2.7462e-08
14:103576415 G A 1.840113 -6.9373e-06
14:103577250 C T 0.086954 1.1858e-05
14:103578828 G A 0.046428 -1.0496e-05
14:103584674 G A 0.331442 1.3554e-05
14:103585696 G C 0.045571 2.9276e-06
14:103589193 G T 0.135408 -5.7693e-06
14:103589842 G A 1.542058 -1.9243e-05
14:103597204 G C 0.054271 -2.5535e-06
14:103601138 T C 0.046911 1.3515e-05
14:103601637 T C 0.019947 6.0714e-07
14:103603570 T G 0.203422 -2.0199e-06
14:103607073 C T 1.592069 -4.0654e-05
14:103615840 G A 1.633152 -3.2119e-05
14:103617950 T C 0.225775 3.5036e-05
14:103619846 T G 1.219996 1.5404e-05
14:103626593 A G 0.317506 -1.1779e-05
14:103628434 T G 1.344025 3.0891e-05
14:103634765 T C 0.110528 1.1661e-05
14:103637463 T C 0.092951 1.8284e-05
14:103637533 T C 1.185545 7.2779e-06
14:103641201 G T 0.052497 -1.4224e-06
14:103646804 T C 0.066014 9.4634e-06
14:103650919 G A 0.064291 -2.6641e-05
14:103654939 T G 0.156871 2.3285e-05
14:103658126 T C 0.057005 2.3941e-05
14:103660183 A G 0.090530 1.6071e-05
14:103661052 G A 0.061561 1.0761e-05
14:103662978 C T 0.063903 2.3311e-05
14:103680036 T G 0.166887 1.1300e-05
14:103687519 C A 1.030252 2.7950e-05
14:103689314 A G 1.089307 2.5968e-05
14:103690695 A G 0.995383 1.5322e-05
14:103696504 G A 0.050144 -8.6723e-06
14:103707417 T C 0.842180 -2.9382e-05
14:103717242 C T 1.909823 -8.8524e-06
14:103717951 A G 0.992167 1.6271e-05
14:103721012 C T 1.924888 1.9193e-05
14:103723756 C T 0.786291 -2.9849e-05
14:103726948 T C 0.043137 -2.3645e-06
14:103731822 C T 0.045935 2.5740e-05
14:103733653 G A 0.027369 7.5501e-06
14:103748578 T C 0.196061 -3.3738e-05
14:103763451 T G 0.049376 -1.1842e-05
14:103764818 C A 0.190907 -3.6224e-05
14:103767787 C A 0.133480 4.1592e-05
14:103770636 C T 0.772212 -2.7497e-05
14:103781816 C T 0.896057 -3.7967e-05
14:103791045 C T 0.557013 -1.2091e-05
14:103791314 T C 0.908970 -4.3353e-05
14:103791344 T G 0.051079 2.2117e-06
14:103792152 A G 0.558553 -8.4508e-06
14:103803645 G T 0.065725 3.4780e-05
14:103809841 C A 0.227995 -1.9624e-05
14:103825350 A G 0.063274 -2.2177e-06
14:103829126 A C 0.499244 -3.0573e-05
14:103832749 T C 0.059279 4.7071e-05
14:103834316 A G 0.451728 -2.9572e-05
14:103844854 A G 0.117005 2.6218e-05
14:103844898 C T 1.473225 1.1391e-05
14:103848782 G C 0.045802 -1.6440e-06
14:103851272 G A 1.180945 1.6066e-05
14:103870716 G T 0.074364 1.9111e-05
14:103878366 G A 0.160638 3.9387e-05
14:103879187 C T 0.739852 9.0960e-05
14:103914842 G A 0.086315 -7.6213e-07
14:103916916 T C 0.345602 -3.5987e-05
14:103916958 G A 0.685496 -3.0786e-05
14:103923579 G A 0.024339 -1.0603e-05
14:103923906 C G 0.167458 2.7919e-05
14:103958459 T G 0.055053 -2.5052e-06
14:103959289 T G 0.251131 -2.3030e-05
14:103967504 A G 0.431536 -1.2357e-05
14:103970508 T G 0.565877 -2.6304e-05
14:103974235 T C 1.432682 2.8772e-05
14:103981683 T G 0.034692 -8.7591e-06
14:103997248 A C 1.433301 -5.8912e-05
14:104015250 A G 0.453526 -1.0223e-05
14:104018105 C T 1.029463 2.4454e-05
14:104025893 C T 0.557384 4.1109e-05
14:104027557 T C 1.291446 2.3773e-06
14:104027995 T C 0.557034 4.0425e-05
14:104028069 T A 0.704185 -3.5895e-05
14:104028270 C T 0.555249 3.9938e-05
14:104035519 G A 0.100047 -1.8800e-05
14:104035861 A T 0.067847 8.3259e-06
14:104040473 G A 0.046816 -1.1210e-05
14:104041768 T G 0.028977 -4.9525e-06
14:104061450 T C 0.165741 5.8344e-05
14:104070517 A G 0.503973 1.3743e-05
14:104072090 G A 0.716193 -2.9706e-05
14:104094163 A G 0.148480 -2.5338e-05
14:104115791 C T 0.060898 -4.4389e-05
14:104122483 G A 0.074976 -1.7595e-05
14:104137643 G A 0.410178 1.8462e-05
14:104155317 T C 1.400285 2.4705e-06
14:104162723 A G 1.953926 6.4598e-06
14:104165753 A G 0.746978 -5.2530e-05
14:104165927 C T 0.652603 6.1493e-05
14:104166994 T C 0.056230 -1.4418e-05
14:104174441 A G 0.025740 -2.0831e-05
14:104179267 C T 0.391619 2.7587e-05
14:104182998 T C 0.505543 -2.6995e-05
14:104184690 T C 0.051011 -1.1343e-05
14:104186506 G A 0.044170 3.2280e-05
14:104188127 A G 0.571565 4.0397e-05
14:104189293 A G 0.092540 -1.6772e-05
14:104194196 G C 1.871500 2.2869e-05
14:104194228 G A 0.044677 -1.0905e-05
14:104194278 T C 1.183641 -5.3628e-05
14:104197122 G A 0.055628 -3.1414e-05
14:104200836 T C 0.039200 4.5595e-06
14:104203938 A G 0.835863 4.1442e-05
14:104209184 A G 0.069098 9.5912e-06
14:104213285 A G 0.118630 1.0199e-05
14:104231635 T A 0.050158 2.9592e-05
14:104248431 T C 0.097313 -2.6644e-05
14:104272758 A G 0.046567 -1.9185e-05
14:104273812 G A 0.823685 4.2509e-05
14:104294305 G A 0.072331 -1.5142e-05
14:104306438 C T 0.134099 -2.5734e-05
14:104310682 T G 0.052391 -1.5779e-05
14:104312542 T C 0.263255 9.1832e-05
14:104322394 C A 1.318380 -1.0017e-04
14:104324496 G T 0.030598 -1.5835e-05
14:104334932 T C 0.609102 1.3493e-05
14:104344883 T C 0.031999 -9.9718e-06
14:104345822 G A 1.144139 -1.0311e-04
14:104348078 A G 0.071624 -4.0244e-05
14:104357638 C T 0.820472 1.1194e-04
14:104360977 G T 1.528281 -3.7766e-07
14:104363671 A G 0.049175 -2.3109e-05
14:104364799 A G 0.509263 -3.4963e-05
14:104366160 T C 0.113197 4.4123e-06
14:104375450 A G 0.086655 -2.5389e-05
14:104376817 T C 0.062397 5.7617e-06
14:104394850 T C 0.758888 -8.6105e-06
14:104401366 A G 0.664257 3.8410e-05
14:104402336 A G 0.760234 -9.4505e-06
14:104407243 C A 0.287989 -1.1557e-05
14:104407788 G A 0.153101 2.4432e-05
14:104409989 A C 0.061343 2.5886e-05
14:104410305 G A 0.386325 4.8511e-05
14:104436931 T C 0.713466 1.2248e-06
14:104437884 T G 0.041621 3.9902e-05
14:104452045 A G 0.033386 -8.9492e-06
14:104452640 A G 0.693210 1.6156e-06
14:104455825 T C 0.182247 -2.8637e-05
14:104461821 G A 0.020348 -4.6410e-07
14:104463403 C T 0.046717 -1.9476e-05
14:104467648 G A 0.045745 5.1494e-06
14:104469692 A G 0.054900 -1.0332e-05
14:104471165 G A 0.082381 4.5292e-06
14:104481083 C T 0.672509 4.4925e-06
14:104488633 G C 0.020334 -1.5779e-06
14:104495116 T C 0.281995 4.4178e-05
14:104500301 A G 0.062128 3.6574e-05
14:104509076 T C 0.575655 -2.4223e-05
14:104514123 A G 0.196214 4.3637e-06
14:104518625 G A 0.116967 -3.3400e-05
14:104522035 G A 0.038027 -1.2120e-06
14:104541169 T G 1.282022 5.5885e-06
14:104541763 G A 0.086981 -1.9285e-05
14:104555121 A G 0.029966 -7.3633e-06
14:104555977 A G 0.069282 -1.2014e-06
14:104557032 T C 0.151588 -1.5078e-05
14:104559922 G C 0.315459 -2.2288e-05
14:104563018 G A 1.436619 2.5778e-05
14:104566770 G A 0.106068 7.7017e-07
14:104572667 A G 1.273274 2.9406e-05
14:104575326 A C 0.272234 1.8970e-05
14:104575869 A G 0.436377 -8.5023e-05
14:104591453 G A 0.109617 -1.7254e-05
14:104593207 T A 1.870127 -9.9259e-07
14:104596020 T G 0.025482 -3.6056e-06
14:104598298 T G 0.039897 3.8055e-06
14:104600920 G C 0.126694 3.6504e-05
14:104609708 C T 1.909300 -1.7328e-05
14:104610463 G A 1.104361 3.7987e-05
14:104616589 C T 0.483642 -7.8381e-05
14:104618742 G C 0.038217 3.2553e-06
14:104620667 T C 0.112704 7.6951e-07
14:104620706 T C 0.185171 3.5005e-06
14:104623247 C A 0.119942 -4.1807e-06
14:104624834 T C 0.080725 -7.8717e-06
14:104626730 C G 0.284640 -3.3540e-05
14:104626997 A G 0.934577 -2.8625e-05
14:104628062 T C 0.462121 -8.4065e-06
14:104629654 T C 0.044001 -1.6840e-06
14:104630328 G A 1.217378 -1.9522e-05
14:104630750 T C 0.040196 2.6176e-06
14:104632699 A G 0.185379 3.9307e-06
14:104633227 C A 0.133616 5.8293e-05
14:104634853 T C 0.133161 5.4893e-05
14:104634858 T C 0.058531 -8.1260e-06
14:104636584 A G 0.396613 -1.1524e-04
14:104637327 G T 1.339890 -5.4245e-06
14:104640011 C T 0.632313 2.4053e-05
14:104640822 T G 0.572459 -9.0272e-05
14:104647311 G C 1.454934 -1.8911e-05
14:104650494 A G 1.023364 -3.9778e-05
14:104654488 A G 0.035817 -1.3435e-06
14:104655458 T C 0.133270 3.6709e-05
14:104658345 T C 0.049484 -3.6623e-07
14:104659091 T C 0.889910 -4.0848e-05
14:104659977 T C 0.025567 -5.2225e-06
14:104663754 A G 0.209817 2.8771e-05
14:104666652 T C 0.033787 7.9630e-06
14:104668187 A G 0.073463 2.2065e-06
14:104668590 T C 0.038319 5.9898e-06
14:104673265 T G 0.231922 5.8434e-06
14:104676008 G A 0.072110 3.6756e-05
14:104679199 G T 1.061333 -3.6977e-05
14:104679387 A G 0.233473 3.6260e-06
14:104685838 T C 0.062839 -8.3310e-07
14:104686639 T C 0.077771 2.1783e-05
14:104686803 T G 0.461635 2.8941e-07
14:104690155 G T 0.058307 -4.8769e-06
14:104690555 T G 0.072114 -8.3923e-07
14:104691114 T C 0.107462 1.3068e-05
14:104693120 A G 0.630337 -7.9371e-06
14:104694548 T G 0.126429 5.4841e-06
14:104694777 T C 0.579078 1.7825e-05
14:104703334 A G 1.141344 1.3078e-05
14:104703992 C T 1.713868 3.6312e-06
14:104704872 A G 1.169678 2.6756e-06
14:104709564 C T 0.036565 2.6356e-05
14:104714961 A G 0.053812 -4.3735e-05
14:104715330 T C 0.065895 1.9482e-05
14:104715864 G A 0.111541 -4.3482e-05
14:104719589 A G 0.020987 -5.9216e-06
14:104720607 T G 0.036456 -1.9396e-05
14:104723718 C T 0.024771 -6.5262e-06
14:104733325 T C 1.148079 -4.6284e-07
14:104734031 G C 0.280723 6.1671e-06
14:104734856 C G 0.069268 -5.1480e-06
14:104735259 T C 0.125110 -6.6188e-07
14:104738386 G A 0.028079 -1.4731e-06
14:104744191 A G 0.241955 -4.2766e-06
14:104744267 C T 0.472616 -7.2039e-06
14:104746900 T C 0.486280 -6.4833e-06
14:104752109 A G 0.038071 1.3866e-05
14:104752810 G A 0.443143 -1.4855e-05
14:104753324 A G 0.733947 -1.2008e-05
14:104756318 T C 0.302853 -2.2376e-05
14:104759919 T G 0.215192 1.7235e-05
14:104760458 T C 0.055556 -2.4724e-05
14:104761778 C T 1.275430 8.2102e-05
14:104762273 T C 0.217816 -4.0134e-05
14:104763628 T C 0.217728 2.5525e-05
14:104764157 T C 0.022673 2.0515e-06
14:104766616 A G 0.231480 1.4865e-05
14:104768034 T C 0.023554 -3.3488e-06
14:104772927 A C 0.256489 3.6897e-05
14:104773398 G A 0.696022 1.0289e-05
14:104776471 T C 0.065562 2.4293e-05
14:104783227 A C 0.144475 1.6706e-06
14:104793247 A C 0.023806 -2.4346e-05
14:104794316 A G 1.379529 5.0694e-05
14:104794811 T C 0.253895 7.8377e-06
14:104799865 T C 0.057817 -1.5286e-05
14:104805672 C T 1.108478 6.8584e-05
14:104808801 T C 0.418562 2.5512e-05
14:104811016 A G 0.126817 3.4926e-05
14:104817192 G A 0.459085 1.9792e-05
14:104817201 G C 0.180524 -1.1175e-05
14:104820457 T G 0.026294 -4.5901e-06
14:104834420 G A 0.130074 -7.5272e-05
14:104836058 T C 0.575532 -1.4064e-05
14:104839816 A G 0.431454 1.1182e-05
14:104842793 T G 1.230610 5.3458e-05
14:104843010 A G 0.316217 -2.4071e-05
14:104843658 A G 0.113370 -2.2430e-05
14:104844919 G A 0.144003 -1.6888e-05
14:104845885 T C 0.387685 4.8381e-06
14:104849583 T C 0.596638 -8.8537e-06
14:104851006 G T 0.811113 -1.5501e-05
14:104861468 A G 0.041852 -2.9419e-06
14:104863581 T C 0.082459 4.4870e-06
14:104863663 A G 0.112225 -1.5632e-05
14:104864787 A G 1.285408 1.3556e-06
14:104870913 T C 1.883080 -2.4869e-06
14:104871220 C T 0.058933 -4.0534e-05
14:104875537 G T 0.407972 -1.9587e-05
14:104888897 T C 0.058491 -9.6394e-06
14:104891771 T C 0.047839 1.1617e-05
14:104893968 T C 0.060194 1.7124e-05
14:104894901 T C 0.379002 -5.8681e-06
14:104900881 C G 0.069924 1.8310e-05
14:104904168 T C 0.047336 1.7613e-05
14:104907641 T C 0.047557 7.5711e-06
14:104910402 G A 0.249520 -5.6184e-06
14:104913154 T C 0.062788 6.4631e-06
14:104913964 A G 0.109083 7.5735e-06
14:104914539 C T 0.676697 6.7720e-06
14:104916313 G T 0.115094 1.1324e-05
14:104917216 A G 0.055342 9.8963e-06
14:104929403 T C 0.048883 5.2495e-06
14:104936245 T G 0.112408 -2.6287e-06
14:104943792 A G 0.025543 -1.2171e-06
14:104943862 T C 0.103644 1.2124e-05
14:104960490 T C 1.232704 -6.9644e-06
14:104967754 T C 0.034376 -9.5587e-06
14:104969887 C A 1.510793 2.1149e-05
14:104972672 A G 0.031880 -5.7961e-06
14:104978460 A G 0.306229 3.6579e-05
14:104978856 A G 0.059415 -5.4698e-06
14:104983966 A G 0.249146 -1.8735e-05
14:104985530 G A 0.847600 7.4139e-06
14:104988130 G T 1.031955 2.3048e-06
14:104991682 C T 0.023340 -8.9277e-06
14:104995838 G A 0.563041 2.9915e-05
14:104995893 T G 1.602598 4.7114e-06
14:104997159 T C 0.333778 4.8322e-05
14:104997397 T C 0.110753 3.0071e-05
14:104997800 C T 0.021565 -1.6565e-06
14:104999674 T C 1.037381 -2.9886e-05
14:105001680 G A 1.551859 2.6571e-07
14:105002331 C A 0.352558 9.5381e-07
14:105002781 C T 0.277942 -1.1058e-05
14:105005057 G A 0.390153 -2.2645e-05
14:105006134 G A 0.096956 2.7430e-05
14:105010882 C A 0.082153 -4.9461e-06
14:105011827 G A 0.622246 -1.3121e-05
14:105016074 G A 0.185355 -1.1472e-05
14:105017165 A G 0.023503 -2.4265e-07
14:105019987 G A 0.137407 -2.1748e-06
14:105020043 A G 0.055461 1.3015e-05
14:105024514 A G 0.354666 1.0456e-05
14:105025612 T C 0.023670 4.9455e-07
14:105026578 T C 0.145815 -3.2219e-05
14:105028639 T C 0.067480 -2.7260e-05
14:105035755 A G 0.359215 8.7266e-06
14:105035930 A G 0.070210 -4.4056e-05
14:105044745 A G 0.038058 -1.2711e-05
14:105049167 A G 0.244362 -1.1605e-05
14:105052640 G A 0.188602 -1.4151e-05
14:105055359 C T 0.827041 3.1235e-05
14:105060368 C A 1.283821 3.4815e-05
14:105066885 C T 1.718865 1.2460e-05
14:105068247 C T 1.527595 2.0817e-05
14:105074753 A G 0.169175 1.9188e-05
14:105076176 C T 0.190937 -1.3868e-05
14:105076400 A G 0.045350 3.6702e-06
14:105085753 A G 0.024639 1.4099e-05
14:105086574 C T 0.028457 -1.6744e-05
14:105090000 A G 1.743538 1.4388e-05
14:105091664 C T 0.058977 3.4279e-05
14:105091910 C T 0.237780 -2.0364e-05
14:105092303 T C 1.069965 -1.2621e-06
14:105099221 T G 0.304509 -3.4789e-06
14:105099639 A G 0.047638 -2.3622e-07
14:105101749 T C 0.091289 3.2527e-06
14:105102837 A G 0.105711 6.1349e-06
14:105103972 T C 0.061516 -2.4461e-07
14:105105804 T C 0.124223 -1.9166e-07
14:105106153 G A 0.961752 -1.8023e-06
14:105110944 A G 0.219734 -9.6778e-07
14:105111672 T C 0.678142 5.0910e-07
14:105119073 C T 0.546776 -3.0951e-05
14:105124993 T C 0.035198 -1.9084e-06
14:105130941 A G 0.688777 -2.9229e-05
14:105134689 T C 0.244311 1.3887e-05
14:105136852 G A 0.492505 -3.0903e-05
14:105137291 A G 0.736680 -1.5940e-05
14:105137311 G C 0.148854 1.4460e-05
14:105138662 C G 0.884624 -2.1745e-06
14:105140071 T G 0.147926 4.4843e-06
14:105143191 C T 0.196340 3.2456e-05
14:105145568 A G 0.101651 4.2276e-06
14:105146579 C A 0.483309 5.5793e-05
14:105147901 G A 0.050073 -1.3087e-05
14:105149313 C A 0.449984 -4.0375e-05
14:105150467 A G 0.068653 -1.7868e-05
14:105151024 C T 0.284099 2.5088e-05
14:105155355 C T 1.068432 8.6585e-06
14:105157318 A G 0.190686 2.9345e-05
14:105160979 A G 0.389790 -9.5434e-06
14:105164934 T C 0.303410 -1.5056e-06
14:105165872 C G 0.180255 2.6175e-06
14:105167807 T C 1.956159 -3.2489e-05
14:105170085 C G 0.036667 -1.0238e-05
14:105179194 C T 1.684245 -9.4712e-07
14:105180565 C T 1.525470 4.6109e-06
14:105182891 A G 0.099312 -5.1434e-06
14:105183403 A G 0.025267 1.7700e-06
14:105186333 A G 1.039258 -4.1692e-06
14:105203500 T C 0.381117 -1.0966e-05
14:105203678 A G 0.625717 -2.2583e-05
14:105209258 A G 0.075921 7.9934e-06
14:105210088 A G 0.031547 8.3240e-06
14:105210207 A G 0.885824 -8.6906e-06
14:105213101 A G 0.037826 2.9869e-05
14:105213376 T C 0.079352 8.2402e-06
14:105219069 C A 0.117433 -1.4243e-05
14:105221043 C T 0.341839 1.8616e-05
14:105223853 C T 0.235978 2.1937e-05
14:105225620 T G 0.253151 2.2892e-05
14:105225979 G C 0.378737 -1.2736e-05
14:105233095 A C 0.621236 -2.3960e-05
14:105239192 C T 0.847205 -2.5870e-05
14:105245251 G A 0.949594 1.7728e-05
14:105246989 T C 0.137693 -2.4514e-05
14:105247366 G A 1.881832 9.7731e-06
14:105250045 G A 0.188731 -6.3355e-06
14:105256187 T C 0.593357 -1.2759e-05
14:105260301 T C 0.026814 -1.0935e-05
14:105260492 C G 0.041995 2.0386e-06
14:105265052 A G 0.025879 4.7978e-06
14:105266092 A G 0.295329 -1.6307e-06
14:105268104 A G 0.573479 -9.0478e-06
14:105268228 A G 1.803293 5.9364e-06
14:105268701 A G 0.026852 -1.0991e-05
14:105269779 C T 1.834711 -1.6033e-08
14:105272699 T G 0.036395 -4.3551e-06
14:105277144 T C 1.795052 1.1653e-05
14:105277209 A G 1.228675 2.0929e-06
14:105278420 G A 0.052792 -5.4235e-06
14:105278492 T C 0.021670 -7.1388e-06
14:105283159 T C 0.420303 1.8278e-05
14:105284503 G A 0.042158 -9.3031e-06
14:105285212 G C 0.069826 -9.4385e-06
14:105309645 G A 0.129438 -2.3875e-06
14:105312067 C T 1.641903 -2.6438e-05
14:105312935 T C 0.272115 2.2459e-05
14:105318852 A G 1.930691 -1.6438e-05
14:105324484 T C 1.286384 -1.4242e-05
14:105329478 T C 0.033298 7.9943e-06
14:105333255 T C 0.060983 1.3448e-05
14:105337803 T C 1.202116 -1.4181e-05
14:105345798 A G 0.066987 -1.9941e-06
14:105347387 A G 0.027008 1.8331e-06
14:105347422 T G 0.033298 2.1224e-05
14:105348552 T C 1.142133 -2.5172e-06
14:105355549 T C 1.566356 -9.4259e-06
14:105359077 T C 0.034886 1.1652e-05
14:105362199 T C 0.074779 -1.3250e-05
14:105366762 A G 0.152472 4.5482e-06
14:105370802 G A 0.081609 -1.0504e-05
14:105381763 C T 1.603723 -2.5063e-06
14:105385055 T C 0.310448 6.7545e-06
14:105385248 A G 0.043545 1.1873e-05
14:105391005 T C 0.908378 -1.4239e-05
14:105401506 A G 0.054897 -2.5667e-05
14:105406372 T C 0.991677 3.9813e-05
14:105407525 A G 0.058249 -5.9615e-06
14:105410827 T C 1.072991 2.2801e-05
14:105411700 G A 1.075394 2.7136e-05
14:105413790 A G 0.990283 3.2625e-05
14:105414790 G A 1.080623 2.0285e-05
14:105419234 C T 0.083731 -1.8732e-05
14:105420927 G A 0.945395 3.7978e-05
14:105423809 A G 0.094440 2.2477e-05
14:105428491 C T 0.050406 -1.4717e-06
14:105430886 T C 0.044052 -1.0573e-05
14:105432370 C T 1.340883 2.6488e-05
14:105436831 T C 0.084030 -1.9579e-05
14:105441049 A G 0.059854 -1.1094e-05
14:105442910 A G 0.075673 -1.1021e-05
14:105449106 T C 0.041753 1.3082e-05
14:105450112 T C 0.354710 -2.1836e-05
14:105457282 A G 0.243879 -3.2227e-05
14:105457923 A T 0.037245 -1.1539e-05
14:105459773 T C 0.052996 -9.2995e-07
14:105461050 T C 0.034229 5.0950e-06
14:105461067 T C 1.634108 1.1978e-05
14:105472100 A G 0.042199 1.0146e-05
14:105478881 G T 1.376881 3.4451e-05
14:105479198 A G 0.094668 1.0806e-06
14:105480067 A G 0.099081 -1.8217e-05
14:105480250 G T 1.437887 3.0079e-05
14:105486513 T C 0.197944 -1.5192e-05
14:105494403 G A 0.073899 6.6066e-06
14:105502439 T C 0.030364 -1.6392e-06
14:105505120 T C 0.036290 3.7401e-06
14:105509267 C G 1.495181 4.8498e-05
14:105510511 C A 0.146968 -6.8621e-06
14:105518336 T G 0.131291 -2.7291e-06
14:105523817 A G 1.456035 3.5103e-05
14:105533420 A G 0.116097 2.4687e-05
14:105535253 A G 0.044300 -1.2666e-05
14:105543220 T C 1.380267 2.6437e-05
14:105555396 A G 0.370064 -8.6261e-06
14:105558175 T C 0.051059 6.2060e-08
14:105559489 C G 0.327505 1.3963e-05
14:105569365 T C 1.387182 2.5617e-05
14:105582014 T C 0.021507 -2.1572e-05
14:105584431 G A 0.238749 9.6864e-07
14:105590467 C T 0.238409 -7.4901e-06
14:105602619 T C 1.106785 1.9230e-05
14:105608403 G A 1.857377 1.9678e-05
14:105615021 A G 0.083109 -7.7363e-06
14:105615648 T C 0.266128 -4.2747e-06
14:105616558 T C 0.260362 -3.7043e-06
14:105617042 T C 1.021065 1.0296e-05
14:105622960 T G 0.240497 -1.3731e-06
14:105628690 T C 0.101644 6.8350e-06
14:105633544 C T 1.263986 1.5537e-05
14:105636587 A G 1.229825 1.6693e-05
14:105644382 A G 1.178375 1.1946e-05
14:105644421 A G 1.217371 8.5637e-06
14:105649737 A G 0.936797 2.0127e-05
14:105661036 T C 0.036946 9.7691e-06
14:105665478 T C 0.135065 1.0471e-05
14:105670991 G A 0.192699 -7.5098e-06
14:105671033 A C 0.030337 4.1994e-07
14:105681602 T C 0.104664 7.9344e-06
14:105687771 C T 0.572789 1.1165e-05
14:105689846 A G 0.085193 1.1127e-05
14:105695324 A C 0.031176 -1.1335e-05
14:105695446 T C 0.323721 -3.7899e-05
14:105707609 A G 0.020763 -4.4473e-06
14:105722726 C T 0.567393 -5.2817e-06
14:105726354 T C 0.043684 -1.9252e-05
14:105729792 A G 0.603224 -1.4347e-06
14:105735373 A G 0.035351 -1.2144e-05
14:105754033 T C 0.546379 -6.7476e-06
14:105759923 A C 0.043589 -8.6781e-06
14:105760245 G A 0.636872 7.8747e-07
14:105761321 T C 0.115536 -5.6199e-06
14:105766324 A G 0.036565 3.7484e-06
14:105776507 C A 0.034032 5.1291e-06
14:105797726 A G 0.031095 1.5257e-05
14:105810948 G C 0.043239 -7.1742e-06
14:105815054 A G 0.073440 4.8605e-06
14:105827173 T C 0.054465 -3.8931e-06
14:105833623 T C 0.044204 -1.6207e-05
14:105850226 A G 0.065549 -7.5795e-06
14:105855445 A G 0.050205 -4.7996e-06
14:105856378 A C 0.028463 -1.0179e-05
14:105866638 T C 0.221067 5.3118e-06
14:105884482 A G 0.051874 1.5653e-06
14:105897408 A G 0.034532 -7.3373e-08
14:105904331 A G 0.091571 -1.2224e-05
14:105907853 C T 0.027219 -1.9700e-06
14:105912690 C G 0.134708 -1.6867e-05
14:105927433 C T 0.538460 4.5476e-05
14:105927471 G A 0.035916 2.4318e-05
14:105930406 A G 0.481524 -1.1394e-05
14:105932456 A G 1.641003 1.7118e-05
14:105942347 G C 0.098115 -2.3019e-06
14:105951319 C T 0.190900 -7.1489e-06
14:105952341 G A 0.031326 1.4767e-05
14:105954705 T C 0.504081 -2.0839e-06
14:105954949 G A 0.317479 -3.3214e-05
14:105960629 C T 0.063318 -1.6956e-05
14:105961529 A G 1.929855 2.0183e-05
14:105970176 G A 0.507152 6.0077e-06
14:105974186 A G 0.051120 -8.7094e-06
14:105974781 C T 0.484815 5.8542e-06
14:106000848 G T 0.069758 7.9082e-06
14:106008316 T C 0.218595 -2.7605e-05
14:106009477 A G 0.032659 -1.0781e-07
14:106022537 G A 0.043106 7.4265e-06
14:106023250 A G 0.128965 -2.7103e-05
14:106037350 C T 1.776400 2.3873e-05
14:106053975 A G 0.033485 -3.3134e-05
14:106054456 G A 1.940962 -1.1901e-05
14:106174221 A G 0.073661 -1.6290e-05
14:106194814 C T 0.117110 1.2938e-05
14:106195098 A G 0.062873 -4.7385e-06
14:106199465 A G 0.113404 1.1200e-05
14:106200003 A C 0.571034 3.9879e-07
14:106260032 A G 0.035892 8.7563e-06
14:106284614 C T 1.021691 3.6953e-05
14:106419485 C T 1.125600 -1.8268e-05
14:106439620 A G 0.310026 1.3329e-06
14:106472916 T C 0.227625 1.3204e-06
14:106483423 T C 1.303074 2.2458e-06
14:106490604 T C 0.091608 9.1605e-06
14:106495227 G A 0.271330 -1.3889e-06
14:106514914 T G 0.350447 -1.1437e-05
14:106517058 G A 0.519727 -1.1776e-06
14:106529780 C T 0.121931 6.4821e-06
14:106591538 C A 0.138080 2.2042e-05
14:106614665 T C 0.246705 1.0001e-06
14:106826231 C T 0.208079 2.5430e-05
14:106831722 T A 0.216355 2.7375e-05
14:106833067 A G 0.035804 -1.5326e-05
14:106849671 C T 0.054866 8.2742e-06
14:106851107 G A 0.211615 9.9340e-06
14:106853205 A G 0.063247 -8.2101e-06
14:106865686 A G 0.021473 4.3318e-07
14:106874360 C G 0.211347 8.5494e-06
14:106930738 A G 0.109413 -8.3309e-06
14:106946009 C T 0.065467 -9.7521e-06
14:106946077 C T 0.042018 3.2500e-06
14:106953813 C G 0.355567 1.1880e-05
14:106969351 A G 0.111273 -1.1622e-05
14:106969513 T C 0.589312 -2.1180e-05
14:106976241 C A 0.040414 2.2939e-06
14:106977800 T C 0.085138 -1.3057e-05
14:106986611 T C 0.088334 1.8697e-05
14:107002733 A G 0.783476 1.5946e-05
14:107015410 A C 0.127147 1.9366e-05
14:107019037 C T 0.607858 -4.9012e-06
14:107021696 A C 0.422020 2.4579e-06
14:107021895 A G 0.126453 1.9256e-05
14:107029737 G A 0.099639 1.9479e-05
14:107032200 A G 0.039849 1.8762e-06
14:107036967 T G 0.424651 4.2103e-06
14:107039594 T C 0.060734 1.3958e-05
14:107043157 A C 0.043147 -2.3319e-05
14:107048307 C G 0.440552 1.5068e-05
14:107052293 A G 0.731380 5.1658e-05
14:107053451 A G 1.101974 3.7383e-05
14:107060513 A G 0.275392 2.9546e-05
14:107062470 C G 0.032883 -1.0666e-05
14:107067021 A G 0.373267 1.3639e-05
14:107088360 T C 0.021990 4.3991e-06
14:107090626 G A 0.285867 1.3752e-05
14:107091296 G T 0.510980 -1.5804e-05
14:107094123 A C 1.298232 1.5172e-05
14:107100211 G A 0.148589 -2.2310e-05
14:107101318 G T 0.797779 -3.0052e-06
14:107113575 G A 0.042457 -6.8871e-06
14:107118128 C G 0.748114 3.0191e-06
14:107123458 T G 0.253868 1.9121e-05
14:107125547 A G 0.100016 -3.7272e-05
14:107127959 T C 0.026553 -5.5444e-06
14:107134759 T C 0.529699 -2.2959e-05
14:107135717 C T 1.737000 1.8093e-05
14:107137063 A G 0.181918 -2.4685e-05
14:107144219 A C 0.031785 -1.8867e-06
14:107147381 C T 0.050899 -5.4373e-06
14:107147404 T C 0.087858 -1.1956e-05
14:107149626 A G 0.216038 -1.6395e-05
14:107151956 G A 0.809243 -8.9166e-06
14:107159329 C T 0.461465 -2.3713e-05
14:107163229 A G 0.043593 -7.6373e-07
14:107166594 A C 0.243764 3.6301e-05
14:107175797 T C 0.044245 -8.3615e-07
14:107181249 A G 0.027008 1.4967e-05
14:107185072 C T 0.280642 2.0922e-05
14:107190574 G A 0.807410 -4.5370e-06
14:107193676 T C 0.036382 5.6488e-06
14:107201100 A G 0.084275 6.2537e-06
14:107201397 A G 0.057518 1.0891e-06
14:107204214 T C 0.278816 2.0669e-05
14:107206586 A C 0.023279 1.2516e-05
14:107221499 A G 0.335324 1.4344e-05
14:107222493 T C 0.234673 1.3753e-05
14:107223423 A G 0.558876 -1.9457e-05
14:107229408 C T 0.068255 -2.5602e-06
14:107231967 G A 0.705065 -4.3437e-05
14:107233685 A C 0.240463 -3.3613e-06
14:107236183 T C 0.090962 -1.1816e-05
14:107238608 G A 0.526731 -4.0128e-05
14:107245285 A G 0.527159 -3.5134e-05
14:107247106 T C 0.037860 1.3386e-05
14:107250736 G C 0.036310 1.2785e-05
14:107253139 T C 0.465208 -3.6286e-05
14:107254035 T C 0.039880 8.0849e-06
14:107255234 G A 0.034879 -1.4196e-06
14:107268495 C T 0.035851 7.4869e-06
14:107278266 A G 0.021823 -1.4715e-06
14:107281551 A G 0.078842 -1.8993e-05
14:107281980 G A 0.566876 -3.3531e-05
14:107282024 T C 0.037816 6.6843e-06
14:107282437 T C 0.661153 -4.0171e-05
14:107287663 C A 0.774959 -5.6096e-06
15:20044383 T C 0.232490 -3.6425e-06
15:20085107 T C 0.271897 5.0500e-07
15:20151322 A C 0.138376 -3.0741e-05
15:20163574 A C 0.052830 -2.9077e-06
15:20176300 T C 0.558013 -1.7150e-05
15:20177092 A G 0.300235 -7.0519e-06
15:20180982 C T 0.420017 8.4320e-07
15:20189412 G A 0.821016 -3.7242e-05
15:20192011 A C 1.496996 -1.7670e-05
15:20194222 T C 0.101512 1.1744e-05
15:20212798 A G 0.671560 -2.1516e-05
15:22375470 C T 0.525531 -2.3430e-05
15:22568100 C T 0.023931 -1.3882e-06
15:22755259 A C 0.104524 3.2687e-05
15:22761722 T C 0.600922 -2.5552e-05
15:22763396 T C 0.200613 1.7031e-06
15:22765683 G A 0.233286 -3.1761e-06
15:22770994 T C 1.288227 -4.7096e-06
15:22776551 C T 0.616017 -1.6912e-05
15:22776743 A G 0.582529 2.0556e-05
15:22777815 G T 0.076720 -2.8903e-05
15:22777875 G A 0.788602 -2.4057e-05
15:22781807 T C 0.093774 6.0248e-06
15:22784095 T G 0.541602 -3.3898e-05
15:22788922 T C 0.073521 7.7369e-06
15:22789093 A G 0.032927 -3.3973e-06
15:22790310 C G 0.617268 -2.0853e-05
15:22794494 C T 0.024802 -4.7013e-06
15:22796596 T C 0.588581 -2.8193e-05
15:22800459 G A 0.221964 -3.0084e-05
15:22804848 T C 0.319362 -2.6076e-05
15:22808811 A C 0.750769 -7.8054e-05
15:22816545 A G 0.218646 -3.4650e-06
15:22819338 C T 0.049981 1.8888e-05
15:22839023 G A 0.027821 1.0797e-05
15:22842384 A G 0.081592 3.5503e-06
15:22846897 A G 0.025988 -2.3694e-06
15:22846932 A G 0.042338 1.7273e-05
15:22853997 T C 1.270096 -3.4276e-05
15:22855492 C T 0.026216 -1.9818e-05
15:22858519 A G 0.057549 -1.0605e-05
15:22858763 C T 0.096215 -1.4965e-05
15:22860803 T C 0.054084 5.2057e-07
15:22865430 A G 0.177607 -3.0498e-05
15:22867570 T C 0.075585 7.0418e-06
15:22869804 G A 0.628518 -6.0856e-05
15:22869860 T G 0.336589 -2.4651e-05
15:22876052 A G 0.203748 -4.1484e-06
15:22883815 A G 0.089823 6.6166e-06
15:22884847 A G 0.189985 2.3948e-05
15:22891939 A G 0.393036 -3.7914e-07
15:22892402 T C 0.148885 1.6314e-05
15:22894120 T G 0.174482 1.8797e-05
15:22904503 T C 0.640839 1.4969e-05
15:22906984 T G 0.069639 8.9859e-06
15:22907319 A G 1.013623 4.1811e-06
15:22914428 A C 0.387128 -9.1539e-06
15:22916231 A G 0.336562 2.0714e-04
15:22918960 C G 1.309635 -1.7158e-06
15:22919415 C T 0.542397 -3.8132e-05
15:22920901 C T 1.759738 -1.8824e-05
15:22927142 A G 0.109066 1.3614e-05
15:22930067 A G 0.383177 -1.3441e-05
15:22931445 A G 0.186297 -2.1594e-07
15:22932511 T C 0.494015 7.7886e-05
15:22932646 C T 0.580744 -5.6679e-05
15:22942334 T C 0.685414 -5.0808e-06
15:22944196 C A 0.283011 5.5114e-06
15:22945314 T C 1.105680 7.9082e-07
15:22946729 G A 0.043899 1.8601e-06
15:22947334 C T 0.784648 1.5848e-05
15:22947430 A G 0.062377 1.1030e-05
15:22947667 A G 0.310533 2.5316e-05
15:22947765 T C 0.547654 1.5047e-05
15:22948429 G A 1.469189 -9.0895e-06
15:22948499 G A 0.623922 2.4181e-06
15:22952916 G T 0.769499 8.9892e-06
15:22955211 T C 0.080236 -8.4385e-06
15:22958758 C T 0.340003 -4.1720e-05
15:22960700 G A 0.314365 2.0209e-05
15:22962359 T C 0.192076 3.0231e-06
15:22964647 T C 0.339761 2.0012e-05
15:22968294 T C 0.295618 -8.2549e-06
15:22969232 A G 0.320059 -9.6854e-06
15:22971597 T C 0.025822 9.4010e-06
15:22972294 A G 0.052707 -8.1363e-06
15:22972796 C T 0.215977 4.1387e-05
15:22972958 G T 0.187245 -1.6851e-05
15:22975738 A C 0.693339 -5.4422e-06
15:22976986 G C 0.356414 5.4846e-06
15:22980396 T C 0.042678 5.9190e-06
15:22980776 T C 0.034967 4.1016e-06
15:22980815 G A 0.020912 4.2541e-06
15:22983497 A G 0.071009 -5.9491e-05
15:22983869 T G 0.035181 2.6569e-05
15:22984844 A C 0.053850 1.0465e-05
15:22986435 C T 1.642400 4.3875e-06
15:22989918 G A 0.053547 -5.5719e-06
15:22990854 G A 0.532242 1.0534e-05
15:22992562 T C 0.041614 1.4211e-05
15:22993121 T C 0.034471 -9.9372e-09
15:22994595 G T 1.536873 1.7723e-06
15:23001691 G A 1.455311 3.8236e-06
15:23008392 A C 1.112493 1.0767e-05
15:23011306 A G 0.038738 3.9492e-07
15:23011848 T C 0.033706 1.0236e-05
15:23017342 T C 0.047710 -3.4119e-06
15:23020139 A T 0.032397 4.1011e-05
15:23021968 A G 0.332326 -7.4093e-06
15:23022061 A G 0.129183 1.1529e-05
15:23024744 T C 0.070002 1.2875e-05
15:23033803 C T 1.658362 6.5775e-06
15:23037153 T G 0.341947 -4.1783e-06
15:23038344 A G 0.209089 2.0829e-05
15:23040116 C T 0.027872 1.9339e-06
15:23040248 A G 0.188768 1.1058e-05
15:23040856 C T 1.509378 1.0088e-06
15:23042155 G A 0.459211 3.2191e-05
15:23045127 A G 0.074895 -7.3133e-06
15:23046404 C T 0.259226 -7.9229e-06
15:23046855 T G 1.845539 1.3794e-05
15:23046902 C T 0.660756 -9.3482e-06
15:23047266 A G 0.185100 9.7866e-06
15:23053839 G A 0.779460 -5.8748e-06
15:23053873 T C 0.060840 -9.5571e-07
15:23057858 C G 0.035474 3.5100e-06
15:23059394 T C 1.817722 7.6183e-06
15:23060281 G A 0.124926 -1.3891e-05
15:23060998 A G 0.024543 -3.7927e-06
15:23064925 A G 0.220312 3.5100e-05
15:23065921 C T 0.732998 -4.4513e-07
15:23066182 A G 0.283549 -2.8776e-05
15:23066738 G A 0.033740 -1.3595e-06
15:23070370 A G 0.035647 -3.6339e-06
15:23072865 A G 0.063903 1.0283e-05
15:23079651 T G 0.554950 1.1330e-05
15:23081204 T C 0.090935 9.9987e-07
15:23082796 C T 0.710444 4.6151e-06
15:23083677 T G 0.031856 1.2897e-05
15:23093770 A C 0.375589 -2.9590e-05
15:23120376 G A 0.524960 3.8289e-06
15:23125469 T C 0.044973 -7.9366e-07
15:23138471 G C 0.594935 -3.8242e-06
15:23140114 T C 1.778974 2.5495e-05
15:23148210 T C 0.668313 -2.0302e-05
15:23162843 A G 0.759956 3.5866e-06
15:23164749 G A 0.813499 -2.0251e-05
15:23187753 T C 0.149623 -4.0221e-05
15:23221145 C T 0.517827 1.3865e-05
15:23232224 T A 0.822563 1.8029e-05
15:23253030 C T 0.253164 1.2776e-05
15:23660570 C T 0.021868 -1.0838e-05
15:23682708 G T 1.725753 -4.2742e-06
15:23705711 G C 0.026454 1.6594e-05
15:23714864 A G 0.030088 6.9640e-06
15:23715279 A G 0.097534 -7.6887e-06
15:23718476 A G 0.142867 2.3416e-06
15:23723061 C T 0.994268 1.8451e-06
15:23723859 A G 0.953732 1.9732e-06
15:23728566 C G 0.870297 -1.2521e-05
15:23738512 C T 0.109355 -4.3185e-06
15:23741076 G A 0.056678 -2.3729e-05
15:23744172 G T 1.911380 1.0407e-05
15:23744502 G A 0.031282 1.1303e-05
15:23750962 T C 1.242108 -1.9477e-05
15:23752890 C A 0.073436 1.5232e-06
15:23753884 T C 0.226795 6.4935e-06
15:23755828 T C 0.938569 -4.4765e-05
15:23756176 A G 0.054101 8.2187e-06
15:23757383 A G 0.499526 -8.0779e-06
15:23766426 A G 0.767513 3.3418e-05
15:23768614 T C 0.035168 2.2622e-05
15:23769205 A G 0.046955 2.5960e-06
15:23771443 G T 0.888428 3.8296e-05
15:23774400 T C 0.034365 1.3374e-05
15:23778691 A G 0.895850 -2.8970e-05
15:23784448 A G 1.316561 2.2121e-05
15:23784767 G C 1.115339 4.0104e-05
15:23785447 A G 0.188741 2.7707e-06
15:23792773 G A 0.988366 3.3358e-05
15:23798089 A G 1.235071 1.9848e-05
15:23799221 T C 0.854535 -2.8534e-05
15:23807871 G A 0.378179 1.0788e-04
15:23816927 T C 0.643634 -1.6801e-05
15:23820050 C T 0.453723 4.9981e-05
15:23825201 A C 0.027882 2.4955e-05
15:23828420 A G 0.022952 -4.0546e-06
15:23829308 C A 0.459442 5.3759e-05
15:23833737 T C 1.948041 3.2689e-06
15:23833777 C T 0.886113 -1.2274e-05
15:23834500 G T 0.089582 -1.6852e-06
15:23840029 C G 0.021422 -4.9352e-06
15:23841091 G A 0.022792 -2.2472e-06
15:23842379 A G 1.717247 1.4716e-05
15:23847797 T G 0.456538 -6.7655e-06
15:23849742 T C 0.186439 -1.3523e-05
15:23853079 C T 0.427857 -4.2930e-06
15:23853274 T C 0.255493 -2.7868e-06
15:23854715 G C 0.080158 1.1664e-05
15:23861035 T C 0.122829 3.1701e-05
15:23861089 C T 0.042454 2.0231e-05
15:23862835 T G 0.173530 -7.1932e-06
15:23874362 C T 0.112833 -1.9786e-05
15:23877179 A G 0.060099 -3.1240e-06
15:23877193 T C 0.045014 -2.5685e-05
15:23877411 A G 0.903312 -1.7995e-06
15:23880551 A G 0.531831 7.7027e-09
15:23886941 G T 0.521468 1.9614e-05
15:23889033 T G 1.079110 8.8467e-06
15:23889739 T G 0.028793 1.1554e-07
15:23894745 T C 1.155810 2.2663e-05
15:23895635 A G 0.876665 6.3919e-05
15:23898394 T G 0.131464 -1.0478e-05
15:23910859 T C 0.060044 1.6410e-05
15:23912414 C G 0.456749 6.5481e-06
15:23914661 C T 0.333016 8.6056e-06
15:23919993 C G 0.396515 -6.8634e-06
15:23923167 G C 0.228257 -1.6725e-05
15:23928326 G T 0.054921 -1.3638e-05
15:23929094 T G 0.526004 1.5961e-05
15:23932967 T G 0.079634 3.0096e-05
15:23936670 T G 0.787888 7.7553e-06
15:23945931 A G 0.057702 1.2358e-05
15:23947116 T G 1.030643 -9.8697e-06
15:23951300 G C 0.103746 -4.4735e-06
15:23953590 C A 0.772164 -5.1602e-05
15:23953870 G A 0.022901 1.0001e-05
15:23954249 G A 1.076074 1.9415e-05
15:23954677 C G 0.073290 -8.8232e-06
15:23955391 C T 1.686400 4.1072e-05
15:23955807 T C 0.103443 -6.8827e-06
15:23955968 T C 0.398541 1.3873e-05
15:23956150 T C 0.035722 -2.3782e-06
15:23956478 C T 1.154345 1.1983e-05
15:23958005 C T 0.055689 -3.1176e-05
15:23969670 G C 0.506251 4.6539e-06
15:23973973 C T 0.892980 5.0007e-05
15:23974493 A T 0.156490 -1.4058e-05
15:23975482 C T 0.092958 -3.8949e-05
15:23978955 G A 0.089443 -6.1397e-05
15:23979190 G A 0.055563 1.2017e-05
15:23982104 T C 0.032336 -2.4481e-05
15:23989513 T C 0.048488 1.8398e-05
15:23991669 G A 1.958488 2.7085e-05
15:23999405 A G 0.071440 -1.1336e-05
15:23999501 G T 0.075554 9.3414e-06
15:24001767 A G 0.124522 -6.5559e-06
15:24001809 C G 0.147019 -9.3488e-07
15:24002327 T C 0.802559 -3.8026e-05
15:24003165 A G 1.744619 3.7838e-05
15:24006262 T C 0.479276 -1.7926e-05
15:24006279 A G 0.042324 -2.5015e-05
15:24007729 G A 1.070400 -1.7570e-05
15:24008242 T G 0.056267 -2.3556e-05
15:24009581 G A 0.941809 -2.0268e-06
15:24011893 A G 0.097483 3.2666e-06
15:24014325 T C 1.412504 -1.6633e-05
15:24015789 C T 0.090000 -1.0402e-05
15:24020330 C T 0.370788 -1.0745e-05
15:24021120 A C 0.055081 1.5089e-05
15:24025416 G A 0.083156 -1.6368e-05
15:24027493 G A 0.419960 -1.3368e-05
15:24028530 G A 0.054469 -4.0882e-06
15:24032467 T C 0.479334 1.0860e-05
15:24033450 T C 0.965771 1.3003e-05
15:24037504 C T 0.381001 -1.3265e-05
15:24042194 G A 0.720361 -1.2690e-05
15:24042255 T G 0.245797 -3.5758e-06
15:24042401 T A 0.024788 1.8318e-05
15:24042967 A C 0.141225 -4.1394e-06
15:24043143 A G 1.002961 1.1314e-05
15:24043601 C A 0.058810 1.9427e-05
15:24044046 C T 0.025947 1.0219e-05
15:24046973 C T 0.065742 6.4431e-06
15:24047188 A G 1.918312 3.0451e-05
15:24047607 G A 0.831954 2.8179e-05
15:24049764 C G 0.130591 -4.7134e-06
15:24054442 C T 0.046088 2.8125e-06
15:24071199 A G 0.031938 3.8033e-07
15:24073043 A C 0.028613 1.6036e-06
15:24073758 C A 0.034178 9.6013e-06
15:24074234 G C 0.038955 -4.8687e-06
15:24074399 T A 0.068659 -2.0959e-06
15:24077122 T C 0.134507 3.9443e-06
15:24079785 C A 1.018631 -3.2905e-05
15:24088656 T G 0.027447 3.0829e-06
15:24089841 C T 0.601439 1.0352e-05
15:24095701 G A 0.029092 1.2034e-05
15:24096986 A C 0.106802 -2.2100e-05
15:24098594 C T 0.761343 -5.4147e-06
15:24106065 C G 0.108366 9.7523e-06
15:24106940 C A 0.775704 -3.1465e-05
15:24114098 A G 0.146889 1.5273e-06
15:24115197 T C 0.477056 -1.3290e-05
15:24117029 G A 1.077468 -8.3739e-06
15:24120926 A G 0.127714 1.1205e-05
15:24123137 C G 1.700272 -2.0701e-05
15:24123835 G A 1.229386 -2.9299e-06
15:24126609 A G 0.027926 1.1347e-05
15:24132102 C A 1.635726 5.6189e-06
15:24133383 T C 1.335165 1.6166e-05
15:24135355 C T 1.760520 9.1316e-06
15:24135877 C T 0.032098 -1.6668e-05
15:24137867 C G 0.123553 -4.6592e-07
15:24139079 T C 0.301268 -1.2590e-05
15:24140133 T C 0.033090 1.3712e-05
15:24140456 C A 0.161349 -7.7044e-06
15:24142539 C T 1.289709 5.3669e-06
15:24144958 G A 1.161917 3.4579e-06
15:24146210 C G 0.383582 -1.1650e-06
15:24148115 G A 0.627536 -1.6420e-05
15:24148457 C T 1.027161 9.7234e-06
15:24150043 C A 0.071318 -1.3586e-05
15:24152801 A G 0.056658 -4.5916e-06
15:24153136 C T 0.213648 1.4394e-05
15:24159118 C T 0.032880 1.4486e-05
15:24159535 A G 0.140086 2.3424e-06
15:24160001 C T 0.053578 1.5509e-05
15:24172964 T C 0.101417 -1.2690e-05
15:24175585 A G 0.102314 7.1730e-06
15:24175851 A G 0.741182 4.2876e-05
15:24177926 G A 0.528434 3.1346e-05
15:24180261 A C 0.799652 7.6066e-05
15:24181577 G A 0.786542 -2.7977e-05
15:24183544 G C 0.057205 9.7116e-06
15:24189459 T C 0.038068 -1.7742e-05
15:24190304 C G 0.028497 -6.6535e-07
15:24191524 C G 0.119273 -1.9738e-05
15:24191719 G A 0.064869 -1.5221e-05
15:24192633 A C 0.124403 -3.8606e-05
15:24194457 G A 0.297416 -7.0982e-06
15:24198152 C T 0.052820 1.8201e-06
15:24200047 T C 0.290501 1.4861e-05
15:24200208 C G 0.094025 -1.4782e-05
15:24202429 C T 0.326726 4.0325e-05
15:24205361 C A 0.045534 4.0928e-05
15:24207567 T G 1.112184 -7.1702e-05
15:24210972 A C 0.416631 -7.2458e-05
15:24219964 A G 0.238729 1.4858e-05
15:24220818 G A 1.419338 -2.1128e-05
15:24224613 G A 0.027739 -9.5612e-07
15:24225663 C T 0.336110 1.2455e-05
15:24225808 G A 1.082758 -3.5436e-05
15:24226306 A G 0.372672 -2.1034e-05
15:24232979 T G 0.029184 -3.8204e-06
15:24242053 G A 0.022752 -8.7126e-06
15:24244204 T C 1.019308 4.4068e-05
15:24249790 C T 0.721898 -4.1068e-06
15:24257708 G A 0.039322 -1.1862e-05
15:24258347 T C 0.060874 -3.4667e-06
15:24259792 G A 0.658039 2.1975e-05
15:24262092 G A 1.477899 1.3804e-05
15:24266277 A G 0.129373 -8.6315e-05
15:24275875 C T 0.052945 -1.6601e-05
15:24280847 A C 0.731710 1.8306e-05
15:24281161 T C 0.061272 1.6275e-05
15:24288254 T C 0.063084 1.0459e-06
15:24305154 T C 0.193572 7.4613e-06
15:24307479 C T 0.474183 2.4509e-05
15:24307763 A G 0.192155 9.8329e-06
15:24315870 C T 0.033679 1.4260e-05
15:24317142 G A 0.133290 1.0539e-05
15:24321414 A C 0.377866 3.1610e-05
15:24322983 C A 0.023435 -2.7245e-06
15:24326448 C T 0.304577 -9.3296e-06
15:24326673 G A 0.201783 -3.1513e-06
15:24326977 A G 0.553828 7.0413e-06
15:24329042 C A 0.179075 -3.4929e-05
15:24334090 G T 0.106414 5.5951e-06
15:24335853 T C 0.437034 -5.3979e-06
15:24337753 T C 0.965519 9.6800e-06
15:24341631 A G 0.065532 -1.0295e-05
15:24357952 A G 0.107309 7.3592e-06
15:24372612 C G 0.549972 5.2007e-06
15:24381205 T G 0.865387 2.4463e-06
15:24423045 G A 0.507114 -3.3483e-05
15:24440199 T C 0.276290 1.0102e-05
15:24449558 A G 0.151183 -6.5972e-06
15:24457587 T C 0.595785 7.7751e-07
15:24458374 A G 1.597784 -3.0698e-05
15:24460558 G A 1.346432 -1.4931e-05
15:24468912 T C 0.290304 1.9158e-05
15:24469065 G A 0.172480 -6.5987e-06
15:24470695 T A 0.284358 8.7902e-06
15:24472040 C T 0.065175 -1.9829e-05
15:24472278 A C 0.603418 -1.1744e-05
15:24482778 C G 0.048577 -1.1636e-05
15:24482845 T G 0.364719 1.6683e-06
15:24485341 G A 0.092700 -1.1053e-05
15:24495067 A G 0.025155 -1.1797e-05
15:24501396 A G 0.392584 2.4677e-06
15:24528472 C T 0.346615 8.5836e-06
15:24553233 T C 0.101719 -9.1398e-06
15:24557756 T C 0.300296 -1.8128e-05
15:24558049 T C 0.089385 1.1282e-05
15:24571878 C A 0.297692 2.9714e-05
15:24578496 A G 0.055971 9.4012e-07
15:24589370 T C 0.305994 2.8915e-05
15:24589425 C T 0.395977 -3.0475e-05
15:24615346 T G 0.306419 3.5507e-05
15:24627140 T C 0.253144 -3.3350e-06
15:24639696 T C 0.815349 -8.5967e-06
15:24641674 G A 0.029918 1.2398e-05
15:24643123 T C 1.646432 -1.8246e-05
15:24645282 T G 0.062543 1.7159e-06
15:24652330 G A 0.046924 -1.3270e-05
15:24658955 C T 0.043528 2.4658e-05
15:24659048 A G 0.069601 -2.8779e-05
15:24661509 G T 0.296713 3.0106e-05
15:24668080 G C 0.056049 -1.1689e-05
15:24688317 C T 0.069384 -2.4805e-05
15:24731181 C G 0.037323 5.4342e-05
15:24743454 C A 0.085852 4.6842e-05
15:24765385 G C 0.292225 3.2770e-05
15:24780779 C T 0.051834 -3.0441e-05
15:24789829 A G 0.393203 2.1750e-05
15:24789932 T C 0.097691 -4.4339e-06
15:24800344 G T 0.843425 1.9904e-05
15:24808639 A G 0.146226 -2.2319e-06
15:24811602 G A 0.854290 2.0604e-05
15:24813617 C T 0.926112 9.5269e-06
15:24825545 A G 0.046193 -1.0513e-05
15:24828774 G A 0.070930 -2.4622e-05
15:24833308 G C 0.324064 4.4793e-05
15:24836980 G A 0.558152 -1.1835e-06
15:24840995 C A 0.034705 -2.3640e-06
15:24846587 G A 0.417301 1.6216e-05
15:24848545 T C 0.069938 -4.5288e-05
15:24849939 T C 0.072573 2.2358e-05
15:24852088 T C 0.557255 -2.0321e-05
15:24856557 G A 0.054999 -7.9779e-06
15:24856773 A G 0.110504 -8.5651e-06
15:24858054 A G 0.077312 -2.5441e-05
15:24869061 G A 0.180755 4.6999e-06
15:24877779 G A 1.838179 3.0090e-05
15:24877792 A G 0.020226 -6.9772e-06
15:24885429 C A 0.504146 1.5690e-05
15:24886486 G A 0.131277 2.2053e-05
15:24891041 G C 0.270221 2.3741e-07
15:24892938 T C 1.195626 8.5480e-06
15:24900161 A C 0.324510 1.3548e-05
15:24902498 T C 0.082028 -1.7156e-05
15:24903909 G T 0.032349 2.2655e-05
15:24904017 T G 0.486022 -2.5326e-06
15:24904369 C T 0.471644 -1.5070e-06
15:24917471 C G 0.108002 -2.8982e-05
15:24919882 A G 0.567362 -1.9871e-05
15:24921649 C T 0.139631 7.4957e-07
15:24921771 C G 0.601214 -6.4921e-06
15:24922230 G C 0.670384 -9.2110e-07
15:24923283 A G 0.077152 -2.5020e-05
15:24924120 T C 0.027341 9.2465e-06
15:24924840 A G 0.039509 -4.8534e-06
15:24936502 G A 0.052578 -1.0839e-05
15:24942157 T C 0.047897 -5.7404e-06
15:24944608 G A 0.217898 -1.1967e-05
15:24950678 T C 0.063944 -1.7143e-05
15:24962649 C T 0.084071 1.4395e-05
15:24964295 T G 0.076907 -2.5979e-05
15:24973115 T C 0.677880 2.5336e-05
15:24973286 C T 0.022442 -1.0057e-05
15:24978178 C G 0.677231 2.0087e-05
15:24979364 A G 0.048560 4.9832e-06
15:24979706 C A 0.045415 -1.4699e-06
15:24989106 T G 0.038258 -6.3181e-07
15:24992782 A G 0.130897 -8.2068e-06
15:24993613 G A 0.456389 -2.0727e-05
15:24995291 T C 0.075728 -3.1433e-05
15:25004009 G A 0.034556 7.0206e-06
15:25009261 G T 1.177620 1.6077e-05
15:25009595 A G 0.331880 -2.4511e-06
15:25010070 A C 0.543023 3.1476e-05
15:25013398 C A 0.180874 1.0757e-05
15:25031737 C T 0.056332 -6.3065e-06
15:25036455 G A 0.445673 -3.0132e-05
15:25038492 A C 0.679203 -2.7890e-05
15:25040085 C T 0.072919 -1.4014e-05
15:25041038 C A 0.825650 2.2392e-05
15:25043167 T C 0.135952 -6.9045e-07
15:25046822 A C 0.115135 9.3102e-06
15:25047661 T C 0.579360 -2.2608e-05
15:25068222 G A 0.037928 1.9250e-05
15:25070770 C T 0.375840 -3.8659e-05
15:25073849 A G 0.174560 -6.5887e-06
15:25075195 A G 0.198040 5.6482e-06
15:25075869 A G 0.343409 2.6384e-07
15:25078787 A G 0.354812 -1.0820e-05
15:25084319 A C 0.205523 -7.1848e-07
15:25095887 C T 1.857490 -1.4103e-05
15:25102218 G A 0.317666 -2.1425e-06
15:25103660 G A 0.734623 -5.8277e-05
15:25105646 A C 1.055879 -5.7258e-05
15:25106750 G A 0.264153 -1.0523e-05
15:25107627 A G 0.070628 -1.8679e-05
15:25108838 T C 0.550625 -2.5353e-05
15:25114867 A C 0.335528 -2.7501e-05
15:25119954 T C 1.085023 -1.4220e-05
15:25120270 A G 0.160604 9.3156e-06
15:25123087 A G 0.087178 -2.0682e-05
15:25124837 T C 0.109726 2.4130e-06
15:25124842 C T 0.210656 -2.0557e-05
15:25124918 T C 0.452068 -5.3380e-06
15:25125321 C T 0.567889 -1.7222e-05
15:25126836 C T 0.063934 3.9056e-05
15:25127067 T C 0.235547 -2.1632e-05
15:25129729 G A 0.113901 8.5892e-06
15:25131142 A C 0.154797 -1.7367e-05
15:25131292 T C 0.065222 7.0634e-06
15:25133711 C T 0.535231 -3.2085e-06
15:25137999 T C 0.080688 -9.9310e-06
15:25138027 A G 0.619910 -1.5672e-05
15:25141075 G T 1.572489 -2.8066e-05
15:25141370 G A 0.241636 4.9291e-06
15:25142324 A G 0.039945 1.3105e-05
15:25145346 T C 0.760612 -2.0401e-05
15:25148549 A G 0.026243 9.8278e-06
15:25148829 T C 0.816233 8.9101e-06
15:25149465 C A 0.202765 1.7530e-05
15:25151839 C T 1.251957 -4.3786e-06
15:25154880 C G 0.328817 1.0885e-05
15:25157182 A G 0.231803 -1.6887e-05
15:25159098 T C 0.056328 4.3406e-06
15:25159133 A C 1.693754 5.4612e-06
15:25160800 T C 0.205815 1.0415e-06
15:25165776 G A 0.223464 -6.6258e-06
15:25166847 G A 0.434127 -1.0985e-05
15:25166980 A G 1.399731 1.3316e-05
15:25169287 G A 0.070206 1.1925e-05
15:25170170 G A 0.621093 2.4001e-06
15:25170718 C T 0.143367 2.6894e-05
15:25171662 G A 0.313984 -7.8741e-05
15:25172192 C T 1.101930 3.2193e-05
15:25176517 A G 0.912512 -2.0911e-05
15:25181284 G A 0.089130 4.8472e-06
15:25184117 G A 1.738924 -1.7214e-05
15:25196437 C T 0.705375 -1.9794e-05
15:25201037 T C 0.812993 -2.3366e-05
15:25206493 T C 0.037160 7.4164e-06
15:25210220 A G 0.139304 -5.4545e-06
15:25218003 G A 0.053068 8.3931e-06
15:25218372 C G 0.094855 2.0376e-05
15:25219512 C T 0.860539 -6.0160e-06
15:25220253 A G 0.166544 6.0273e-06
15:25231616 C T 0.140967 -5.2034e-08
15:25231641 A T 0.023313 -4.0396e-06
15:25233100 T C 0.095005 1.9505e-06
15:25233550 A G 0.161376 1.4485e-05
15:25235289 G C 0.679427 -4.1968e-07
15:25248741 C T 0.069288 -8.1774e-06
15:25258967 C G 0.066059 -1.2311e-05
15:25260507 T C 0.726617 -2.5333e-05
15:25270430 A G 0.157255 -1.2293e-05
15:25279455 T C 0.063505 6.6269e-06
15:25293122 G A 0.022684 1.2135e-05
15:25315135 A G 0.045160 -1.6263e-05
15:25323626 T G 0.032247 -9.6664e-06
15:25326887 C T 0.092349 1.8494e-06
15:25327303 A G 0.175234 -1.2638e-05
15:25327396 C A 1.143690 -2.6802e-05
15:25328528 T C 0.040607 2.1881e-05
15:25335908 T G 0.123563 1.0813e-05
15:25342936 T G 0.072396 -1.3969e-05
15:25355468 T C 1.879976 -3.3683e-06
15:25364795 T C 0.817600 2.7275e-05
15:25370252 G C 0.051987 -8.5789e-06
15:25375013 A C 1.689831 1.4729e-05
15:25376870 T C 0.051205 -2.0721e-05
15:25380527 T G 1.335974 1.2286e-06
15:25390060 A G 0.038190 1.3000e-06
15:25398344 G A 0.827711 -1.9396e-05
15:25400885 G T 0.147671 -1.4187e-06
15:25402190 G A 0.034063 3.8135e-06
15:25406655 A G 0.292687 -3.9523e-06
15:25407569 C G 1.799271 1.3332e-05
15:25415759 A G 1.434487 8.8176e-06
15:25416057 G T 0.472531 -1.7384e-05
15:25416714 T G 0.160475 -4.4505e-06
15:25431982 A G 0.038289 1.1023e-06
15:25434275 T G 0.346874 1.6647e-05
15:25435070 G A 0.209415 -1.1899e-05
15:25441530 T C 0.033019 1.4972e-05
15:25441956 A G 0.082306 6.5488e-06
15:25455021 T G 0.022214 -9.1426e-06
15:25457565 A G 0.030996 4.7419e-06
15:25469752 A G 0.035766 2.3600e-05
15:25470457 A G 0.061598 9.8747e-06
15:25471157 G A 1.095807 -9.2207e-06
15:25472919 A G 0.122560 -4.0119e-05
15:25490757 G C 0.094206 2.7005e-05
15:25491074 G A 0.041906 -6.6219e-06
15:25494501 G A 0.076581 -1.7334e-05
15:25494968 A G 0.072304 1.6033e-05
15:25496633 A G 0.581104 1.9579e-05
15:25498993 A G 0.054724 1.5640e-05
15:25514778 C T 0.112548 1.2245e-06
15:25515871 T C 0.085927 -1.3584e-05
15:25520032 G A 0.035300 -1.7872e-05
15:25521544 A G 0.038503 7.2995e-06
15:25521716 C A 0.036878 1.0429e-06
15:25551253 C T 1.578823 -2.9016e-05
15:25569883 T C 0.384122 -1.6133e-05
15:25571675 A G 0.022673 2.3957e-06
15:25575671 T C 1.323870 -8.9285e-06
15:25576227 A C 1.937103 -1.2681e-05
15:25576972 A G 0.033039 5.1777e-06
15:25587267 A G 0.253005 -6.7424e-06
15:25590510 A G 1.912744 2.8038e-07
15:25616729 T C 0.040577 1.0292e-05
15:25617756 G A 0.259604 -1.0968e-05
15:25628996 T C 0.445829 -8.5208e-06
15:25642071 C T 0.022979 -8.8566e-06
15:25652326 G T 0.135293 1.1182e-05
15:25654926 G A 0.082167 1.6527e-05
15:25666683 T C 0.089800 1.5881e-05
15:25666931 T C 0.062570 -1.0176e-05
15:25677831 A G 0.143561 -2.8279e-05
15:25683006 G A 0.100186 1.1599e-05
15:25689301 G A 0.061030 -2.1855e-06
15:25695039 C T 1.559002 5.8330e-06
15:25696029 A G 0.027481 -3.7088e-06
15:25696477 T C 0.020773 1.2777e-05
15:25699607 T C 0.033747 2.5121e-05
15:25703563 A G 1.803524 -4.7860e-06
15:25707651 G C 1.905162 -1.8890e-06
15:25721212 A G 0.991803 5.0226e-06
15:25724187 A G 0.047540 1.2931e-06
15:25728835 C T 0.927761 -5.5724e-06
15:25732610 C T 0.986703 9.9279e-06
15:25732749 A T 0.270568 4.6727e-05
15:25733042 G A 1.912308 6.9823e-06
15:25734571 G T 0.060877 1.9925e-05
15:25742804 A G 0.042022 2.5627e-05
15:25747807 T G 0.364777 -8.4094e-06
15:25748543 C A 0.209623 4.3445e-06
15:25751265 T C 0.021191 -2.6638e-05
15:25752114 C T 0.285857 1.4376e-05
15:25753481 A G 0.075724 2.6010e-05
15:25760338 T C 0.327661 -1.8641e-05
15:25761309 A C 0.137802 1.0994e-05
15:25764385 T C 1.347231 1.7312e-05
15:25765044 C T 1.607412 3.8021e-05
15:25767120 G C 0.153009 1.4291e-05
15:25768774 G A 0.159186 -2.7859e-05
15:25776975 A G 0.934305 1.9474e-06
15:25777257 C G 0.257469 5.9846e-07
15:25787858 G T 0.092271 -1.1388e-05
15:25791265 A G 0.119123 2.5324e-06
15:25793319 C G 0.076737 3.6706e-06
15:25793460 A G 0.047421 2.2036e-06
15:25793489 G A 0.723027 -5.0612e-06
15:25793639 A G 1.025393 -1.6135e-06
15:25793837 G A 0.059198 1.2340e-06
15:25795823 G A 0.300745 -1.5506e-05
15:25795985 G A 0.134198 -6.7451e-06
15:25798084 C T 0.608636 -1.4290e-05
15:25800114 A G 0.039863 2.0081e-05
15:25802420 G A 0.069492 -1.9273e-05
15:25802742 A C 0.661191 1.8921e-05
15:25803741 T C 0.057814 -2.3556e-05
15:25804090 A G 0.825681 2.2422e-05
15:25809599 T C 0.021266 -5.6893e-06
15:25810696 G C 0.074939 2.0373e-05
15:25810874 A G 0.095742 -1.9555e-06
15:25813016 C T 1.435133 4.2977e-05
15:25818929 G C 0.075313 -1.4589e-05
15:25820981 T C 1.259230 -6.1768e-06
15:25824346 C A 0.397388 -1.4640e-05
15:25824790 A C 0.061377 2.1330e-07
15:25828433 A G 0.056162 1.5076e-05
15:25834556 A C 0.492050 4.0593e-05
15:25839363 T C 1.957074 1.7299e-06
15:25842166 G A 0.377537 -9.1625e-06
15:25844124 C T 0.230991 -1.5775e-05
15:25850211 C T 0.365467 -7.2261e-06
15:25851817 T C 0.039418 3.3566e-06
15:25851973 G A 0.041264 -1.6311e-05
15:25855001 G A 1.372474 2.1712e-05
15:25858869 T C 0.059021 -6.0521e-07
15:25867489 T C 0.564643 -2.2469e-05
15:25876991 A C 0.854593 -4.0243e-05
15:25888530 T C 0.023010 -1.2470e-05
15:25889418 T G 0.094107 4.5168e-05
15:25893436 G A 0.193440 -1.5954e-05
15:25894157 C T 0.358780 -2.9995e-05
15:25894658 T C 0.717529 -4.6645e-05
15:25900855 C T 0.166211 -5.6311e-06
15:25907690 T C 0.649353 2.6098e-05
15:25908309 T C 1.517273 2.3300e-06
15:25910155 C T 0.061969 6.5290e-06
15:25910477 T C 0.226636 1.0473e-05
15:25910641 C G 0.062217 6.2236e-06
15:25911292 G A 0.776149 1.2315e-05
15:25912339 C T 0.912009 -3.3333e-05
15:25914195 A C 0.035600 2.4153e-05
15:25915802 T G 0.249153 -7.3330e-06
15:25916276 A G 1.348873 6.1099e-06
15:25917451 G A 0.057797 6.0605e-06
15:25917481 T C 0.810236 -3.1936e-05
15:25918750 T C 0.020355 4.8451e-06
15:25922717 A C 0.062737 1.8218e-05
15:25923218 C T 0.665777 -3.8976e-06
15:25923547 A G 1.903700 -2.5842e-06
15:25923793 C G 1.208083 1.0625e-06
15:25925094 G C 0.957937 -6.3769e-06
15:25925933 A C 0.731400 -1.9217e-05
15:25926179 T C 0.304196 1.1145e-05
15:25928683 C T 0.057661 -2.5628e-05
15:25936551 T C 1.698565 -1.6383e-05
15:25943342 A C 0.077509 1.4288e-05
15:25945675 T C 0.185324 6.7211e-06
15:25945842 A G 0.785420 -3.8619e-06
15:25946965 C A 0.581553 -2.4083e-05
15:25951303 A G 0.338381 -1.3176e-06
15:25953198 T C 0.072746 -1.0309e-05
15:25953442 T C 0.172946 6.8472e-06
15:25957002 A G 0.125566 1.8670e-05
15:25957370 G A 0.901038 -1.8069e-05
15:25959941 G A 0.079053 -6.4440e-06
15:25962058 A G 0.159866 -3.1627e-06
15:25962731 T G 0.237083 -1.0309e-05
15:25962873 A G 0.362764 -1.1773e-05
15:25963867 G T 1.716961 1.1668e-05
15:25964045 C T 0.940143 4.4844e-05
15:25965974 G A 1.969847 3.7248e-06
15:25966038 A C 1.969745 5.2967e-06
15:25966520 T C 0.281111 3.7994e-05
15:25968061 A G 1.492828 -2.1079e-05
15:25969900 T C 0.045354 1.7468e-05
15:25973801 A C 0.737880 1.2497e-04
15:25974174 A G 0.033536 3.7038e-06
15:25976473 C T 0.117389 4.6541e-05
15:25979523 T C 0.784591 -2.9052e-06
15:25988285 T C 0.067809 -8.4446e-06
15:25994640 G A 0.122465 5.2590e-05
15:25996463 C T 0.802052 -1.2624e-05
15:25999954 T C 0.265339 -1.0426e-04
15:26000551 G A 1.701496 -1.4995e-04
15:26008431 A G 0.867030 -1.3242e-05
15:26008523 A G 0.070645 1.5600e-05
15:26009371 A G 0.715384 -4.3989e-05
15:26012235 T C 0.066531 -1.1939e-05
15:26012277 T C 0.152961 -3.4805e-05
15:26013159 A G 0.061156 3.0081e-05
15:26014163 A G 0.052415 6.1330e-06
15:26014221 G A 0.168417 1.0453e-05
15:26016013 A G 0.070849 -2.1206e-05
15:26016176 G A 0.067490 4.1500e-05
15:26017927 A G 0.310989 1.8424e-05
15:26019039 A G 0.343651 -1.2115e-05
15:26019936 C A 1.578238 1.0440e-05
15:26025138 T C 0.024809 7.3591e-06
15:26029121 T C 1.873700 -2.0720e-05
15:26029193 C T 0.959889 -3.2141e-05
15:26031691 T G 0.064246 -1.9264e-05
15:26032950 T C 0.781442 4.7025e-06
15:26033215 T C 0.210860 9.4014e-06
15:26034009 A G 0.250696 1.3898e-05
15:26035081 A G 0.037313 8.9289e-06
15:26036057 T C 0.030782 5.8921e-06
15:26037168 G A 0.352626 1.8584e-06
15:26037199 C T 0.312933 -1.3450e-05
15:26037922 T C 0.894707 1.1186e-05
15:26039972 A G 0.123788 2.3514e-05
15:26042618 C T 0.231661 -7.1336e-06
15:26043341 G T 1.625374 -1.8244e-05
15:26045309 A C 0.332975 2.8246e-05
15:26046622 G A 0.075796 2.4740e-05
15:26047015 T C 1.924252 2.5089e-05
15:26055569 C T 1.223416 -2.1960e-05
15:26055897 A C 0.053503 -1.3167e-05
15:26058012 A G 1.040713 -2.4878e-05
15:26068451 T C 0.505125 5.7360e-06
15:26076458 C T 0.410804 1.6591e-05
15:26079642 G C 0.048917 -1.7894e-05
15:26093401 C A 0.885542 1.3138e-04
15:26094208 T C 0.035062 3.2073e-06
15:26099803 A C 0.607569 1.2471e-05
15:26101253 G A 0.083092 2.1031e-06
15:26101704 T C 0.050236 -2.2545e-05
15:26102948 G A 0.309051 9.6034e-06
15:26105761 G A 1.173809 -3.0039e-05
15:26105875 T C 0.031323 2.6017e-05
15:26106487 T G 1.623300 -4.3452e-05
15:26106644 A G 0.046506 5.5374e-06
15:26109223 T C 0.155848 1.7168e-05
15:26113806 A G 0.272720 2.3790e-05
15:26115608 C G 0.020668 -3.5185e-06
15:26117301 C T 1.847634 -1.2505e-06
15:26121173 G A 1.882067 -9.5778e-06
15:26122948 G A 1.052721 3.2447e-05
15:26126929 G A 0.041505 1.6651e-05
15:26128573 A C 0.427647 1.6882e-05
15:26128906 G A 1.182686 2.0955e-06
15:26129847 G A 1.259457 -1.8725e-05
15:26130409 A G 1.903204 1.4622e-05
15:26131431 G C 0.228954 9.7059e-06
15:26133384 A G 1.144795 -4.5324e-05
15:26134907 T G 0.054805 -2.9342e-06
15:26134955 G T 0.294887 6.3698e-06
15:26137748 A G 0.802647 -7.2487e-06
15:26141769 G A 0.246671 1.3994e-05
15:26151105 T C 0.321083 3.8337e-05
15:26151268 A C 0.957200 9.7349e-06
15:26153321 C T 0.094634 8.0656e-06
15:26153832 G A 1.765399 1.0248e-05
15:26162110 G A 1.296665 1.0580e-05
15:26172045 C T 1.788823 7.9624e-06
15:26176977 A G 0.057355 -1.7476e-05
15:26176997 A G 0.056087 -1.3521e-05
15:26178683 A C 0.466476 -4.4414e-06
15:26181699 A G 0.918037 -1.2405e-05
15:26185554 C G 0.903690 3.3186e-05
15:26186280 C T 0.062196 -3.7178e-06
15:26186978 A C 0.249159 -4.2312e-06
15:26187198 C G 0.519109 2.6541e-06
15:26187361 C T 0.401033 7.3157e-06
15:26187841 G A 0.930939 2.6223e-05
15:26189827 A C 0.084217 1.2349e-05
15:26199674 G A 0.462107 4.9167e-06
15:26200322 T C 0.121438 1.2165e-05
15:26202065 T C 0.104167 -1.8584e-05
15:26203990 T G 0.030000 9.9617e-06
15:26208601 T C 0.829363 4.4241e-05
15:26208855 T C 0.345055 3.9480e-05
15:26210510 C T 0.029786 1.4528e-05
15:26210930 T C 0.451734 6.7843e-06
15:26211608 C T 1.364716 -1.9376e-05
15:26213103 T C 0.056032 -1.2345e-05
15:26213603 A G 1.050773 -2.6735e-05
15:26218091 C T 0.736878 5.5606e-06
15:26218728 T C 1.071525 -2.9047e-05
15:26218827 G T 0.020188 -1.2546e-05
15:26218859 A C 0.051650 -3.7409e-06
15:26221169 T C 1.896683 -1.1885e-05
15:26228194 T G 0.111154 -2.1880e-05
15:26229495 C A 1.957162 3.0931e-06
15:26232558 A G 0.562637 9.7001e-06
15:26234131 G A 0.935594 -1.8807e-05
15:26234462 C T 0.553243 -1.0276e-05
15:26237863 T C 0.025825 3.6205e-06
15:26239118 G A 0.787086 2.3038e-05
15:26246692 G A 0.854066 -1.9579e-05
15:26248137 C T 0.623306 -2.5953e-05
15:26251197 A G 0.646588 1.9442e-05
15:26251847 C T 0.234163 6.9844e-06
15:26260477 C T 1.061248 3.0164e-05
15:26261115 T C 0.124087 -2.4418e-05
15:26262605 T C 0.099540 -5.5515e-06
15:26265595 G A 0.116026 -2.3132e-05
15:26269508 A G 0.487147 1.8900e-05
15:26272406 T G 0.240422 1.6367e-05
15:26272525 C T 0.484641 1.4060e-05
15:26272807 C T 0.307245 1.1811e-05
15:26277545 G A 1.099747 2.0677e-05
15:26280459 T C 0.304729 1.1212e-05
15:26280460 G A 1.104636 1.5020e-05
15:26282791 T G 1.118521 1.8446e-05
15:26287642 T C 0.926244 5.3815e-06
15:26289768 C G 0.200753 4.6938e-06
15:26296762 C T 1.132192 2.6973e-05
15:26297917 A G 0.164096 2.8683e-05
15:26303875 C T 1.700452 1.7459e-05
15:26318942 T C 0.020644 4.7038e-07
15:26321321 A G 0.059983 -1.0640e-05
15:26326757 G A 0.023836 4.2660e-06
15:26326773 G C 0.034848 6.7776e-06
15:26327977 A G 1.126188 2.8354e-06
15:26329712 T C 1.882523 2.6686e-05
15:26329990 T C 0.046921 1.9785e-05
15:26333027 G A 0.299531 1.5363e-05
15:26336711 A G 0.038088 4.5945e-06
15:26339670 C T 0.167414 -8.1144e-07
15:26341543 T C 0.358525 6.1549e-06
15:26342679 G T 0.041053 -2.9179e-05
15:26343384 C T 0.673202 -2.5311e-06
15:26344380 T C 0.073922 4.1237e-07
15:26350758 A G 0.144373 -2.5177e-06
15:26352905 G T 1.366776 -5.2649e-06
15:26353165 A G 0.579850 -4.0901e-06
15:26357727 A G 0.100846 3.0761e-06
15:26358364 T C 0.027032 1.3815e-05
15:26359339 A G 0.034845 1.1971e-05
15:26359862 C T 0.614834 -1.6032e-06
15:26362975 A G 0.672631 -1.5581e-05
15:26364499 A G 0.373634 7.9221e-06
15:26364936 G T 0.123835 1.7732e-05
15:26368105 G C 0.032893 2.1715e-05
15:26369996 A G 0.650981 -1.3816e-05
15:26370142 T C 0.024666 -1.1890e-06
15:26371486 C T 0.034889 1.5015e-05
15:26371588 C T 0.118324 5.1551e-05
15:26373963 C T 0.124964 7.0772e-06
15:26377356 T C 0.285238 -4.0485e-06
15:26377641 G A 0.038568 -9.3437e-06
15:26377775 A G 0.139954 1.2640e-07
15:26380716 C T 0.431737 -2.2491e-06
15:26382861 C T 0.116590 -7.2984e-06
15:26383361 C T 0.224514 2.3528e-06
15:26389095 G A 0.082252 1.6405e-05
15:26393202 G A 0.116961 -6.9668e-06
15:26393720 C T 0.423472 5.5277e-06
15:26402030 T C 1.198108 1.1344e-06
15:26402136 T G 0.975722 -3.1018e-06
15:26407103 G A 0.063417 -1.4659e-05
15:26409474 T C 0.220315 7.3720e-06
15:26411414 A G 0.153009 -2.3542e-06
15:26421585 C A 0.554219 -2.0730e-06
15:26421896 T C 0.736599 -1.3926e-05
15:26422662 G T 1.027780 5.2266e-06
15:26425062 T G 1.103970 7.4365e-05
15:26430065 C T 0.041933 2.5730e-06
15:26432607 A G 0.075184 -1.1750e-06
15:26439740 G T 0.112986 -1.9354e-05
15:26445261 G A 0.057137 1.8430e-05
15:26448696 T C 0.301959 6.7517e-06
15:26451121 T C 0.174180 2.0811e-05
15:26454583 A G 0.043348 -3.1033e-05
15:26455100 T C 0.043919 1.7295e-05
15:26461126 G T 0.128867 -9.5673e-06
15:26465327 T C 0.050413 -1.3767e-06
15:26475204 C T 0.127718 1.1188e-05
15:26478903 G A 0.081086 -6.7958e-06
15:26480712 T C 0.861930 -3.0316e-05
15:26483486 T C 0.020385 2.4001e-05
15:26486931 G C 0.687091 9.9191e-06
15:26487657 A G 0.164432 2.2501e-06
15:26494732 T G 0.493222 2.4349e-05
15:26501243 C A 0.494684 2.3259e-05
15:26506226 C A 0.632054 5.9193e-05
15:26508270 C T 0.218238 1.2902e-05
15:26509117 G A 0.131226 -3.6206e-06
15:26510691 A G 0.060806 -6.9321e-06
15:26519387 C T 0.296516 7.7395e-06
15:26536827 G A 0.906420 -3.1262e-05
15:26539981 A G 0.045768 -2.6984e-06
15:26540448 A G 0.525827 -5.1438e-06
15:26540811 C T 0.040301 -1.6707e-07
15:26542128 C G 0.029235 -1.3112e-05
15:26544210 T C 0.021752 1.9774e-06
15:26546396 A G 0.483672 -1.5003e-05
15:26547158 T C 0.093448 1.1134e-05
15:26553244 G A 0.144795 -1.7822e-05
15:26563156 G T 0.274825 -3.2002e-06
15:26564091 T C 0.439577 -1.4537e-05
15:26566354 G A 0.614392 -6.6231e-06
15:26567449 C T 0.037167 1.3350e-06
15:26569669 A G 0.933309 7.8557e-06
15:26572467 A G 1.363512 1.2337e-05
15:26576189 C A 0.025682 -4.7876e-06
15:26580611 A G 0.062560 -7.6890e-06
15:26589507 T C 0.062965 -5.7598e-06
15:26590763 A G 0.169410 1.6277e-05
15:26590830 C T 1.003199 9.4881e-06
15:26599267 G T 1.448913 -1.8440e-05
15:26601491 C T 0.056848 2.6073e-05
15:26604642 C T 0.536288 2.8662e-05
15:26606560 T C 0.037599 -5.2479e-06
15:26606777 C T 0.115424 9.0853e-06
15:26607778 G A 1.930854 7.2676e-06
15:26608321 A G 0.246722 2.0510e-05
15:26611779 T C 0.477961 2.4954e-05
15:26613248 A G 0.068224 9.1320e-06
15:26614318 C T 0.512503 2.0797e-05
15:26616839 C T 0.155732 1.9155e-05
15:26617412 C A 1.713494 1.7573e-05
15:26622033 T C 0.151618 1.6569e-06
15:26622999 C G 0.223413 4.4943e-06
15:26624424 G A 0.080470 -1.6034e-05
15:26627762 G A 0.373250 1.2877e-05
15:26629209 T C 0.207637 1.7462e-06
15:26635611 A T 0.096915 8.2406e-07
15:26636370 A G 0.378325 -2.5369e-05
15:26637415 A G 0.034117 1.5858e-05
15:26640945 A G 0.071512 -7.5056e-06
15:26642239 C T 1.138223 -2.6602e-05
15:26642595 A G 0.036487 1.4583e-05
15:26647935 G T 0.034695 3.1757e-06
15:26648880 T C 0.061975 2.9801e-05
15:26652935 A G 0.073620 -9.3523e-07
15:26653721 C T 0.161260 -5.4543e-06
15:26654136 A G 1.255493 -2.9456e-05
15:26655924 T C 0.169145 -3.4648e-06
15:26656292 A G 1.406432 -2.4488e-05
15:26658097 A G 0.042967 -1.0232e-05
15:26660855 C A 0.060541 -1.7832e-05
15:26661328 G A 0.353565 6.0417e-06
15:26664256 T C 1.222580 -1.0952e-05
15:26664622 G A 0.376826 1.0205e-05
15:26668745 A G 0.490132 -2.7558e-05
15:26677809 G A 0.817266 6.9850e-06
15:26683299 A C 0.027505 -1.5935e-05
15:26685659 A C 0.085230 -3.9691e-07
15:26687025 T C 1.016744 -2.2119e-05
15:26688527 T G 0.038751 -3.2225e-06
15:26696932 C T 0.141708 1.6961e-07
15:26698544 C A 0.038608 1.3661e-05
15:26700520 G A 0.086889 -2.4488e-06
15:26711635 A G 0.047822 -5.2495e-06
15:26714855 T C 0.026223 5.1760e-06
15:26716285 C T 0.033767 -7.4742e-07
15:26718483 A C 0.048747 2.8831e-06
15:26719239 A G 0.137802 -3.0080e-06
15:26720543 G A 0.244328 1.5790e-06
15:26721273 G A 0.055964 7.1774e-06
15:26722016 A G 0.076771 -8.5854e-06
15:26729545 C A 0.188075 9.9934e-06
15:26736508 C T 1.027617 7.9540e-07
15:26740356 T C 0.180918 1.1079e-05
15:26740382 C T 1.375500 2.2677e-08
15:26752862 C G 0.319373 2.0199e-07
15:26755081 G C 0.778145 2.7407e-05
15:26758575 G A 0.066229 1.2035e-05
15:26759865 C T 0.188847 7.0982e-07
15:26760499 G A 0.196336 -1.8249e-05
15:26760567 T C 1.849129 -4.1726e-05
15:26760705 C T 0.914916 -1.5346e-05
15:26761716 C T 0.779963 -3.4201e-06
15:26763377 G C 0.860821 -1.3300e-05
15:26785818 C G 0.070438 -1.0331e-05
15:26787311 T C 0.893436 -8.4776e-06
15:26787942 T G 0.057644 -1.0736e-05
15:26809544 G A 0.064807 8.9865e-06
15:26810528 G A 0.033356 -2.7752e-05
15:26816290 C T 0.475435 2.4112e-05
15:26816758 C T 0.023493 2.7853e-06
15:26824213 C T 0.185692 -6.5584e-06
15:26831580 C T 1.978992 9.4555e-06
15:26833912 C A 0.626536 6.4324e-06
15:26847345 C T 0.030911 -9.7363e-06
15:26865632 A C 0.300082 1.3421e-05
15:26867573 G A 0.871980 -1.0571e-05
15:26872259 T C 0.253882 1.1823e-06
15:26879334 C G 0.955738 -4.1861e-06
15:26882133 C T 0.278836 -7.7028e-07
15:26885354 G C 0.270235 -8.9791e-06
15:26886442 T C 0.231701 -1.7021e-05
15:26887879 C T 1.315745 -2.7386e-05
15:26889038 C T 0.034909 -1.2511e-05
15:26890543 C A 0.107968 1.6688e-06
15:26892676 C T 0.348356 2.2803e-06
15:26894305 C A 0.208977 -6.8604e-06
15:26895081 A C 1.018131 1.0028e-05
15:26900552 G A 0.381239 -2.0691e-05
15:26905021 C T 0.174696 1.4975e-05
15:26906345 G A 1.240748 2.1317e-05
15:26906648 G A 0.159632 9.1837e-06
15:26911141 T C 0.094427 -2.1210e-05
15:26911144 G A 0.557652 -4.6466e-06
15:26911590 G A 1.970122 -9.1667e-06
15:26911675 C T 1.926778 -3.0929e-05
15:26912011 A C 0.047312 -2.9971e-05
15:26914613 T C 0.397069 -5.1516e-05
15:26914777 T C 0.026903 -1.1524e-05
15:26915998 T C 0.231576 1.7800e-05
15:26917158 T C 0.618390 9.7545e-08
15:26923648 G A 1.249683 -2.4807e-05
15:26928628 C A 0.407612 1.5517e-05
15:26932131 A C 0.373923 7.2869e-06
15:26937683 C T 0.073681 2.7840e-05
15:26938354 G A 1.242676 -2.2937e-05
15:26942824 T C 0.164490 -1.7057e-05
15:26945573 G C 0.191128 5.4396e-06
15:26951802 G T 1.618656 -3.1222e-05
15:26956997 C T 0.799621 3.0729e-05
15:26960412 A C 1.159815 6.4105e-06
15:26961861 C T 0.418821 -3.2967e-05
15:26962500 G A 0.040961 -2.3908e-05
15:26965916 A G 0.022619 -4.0326e-08
15:26966865 A C 0.183244 -1.4563e-05
15:26967446 C T 0.194548 1.8883e-05
15:26973086 C T 0.233238 2.0464e-05
15:26974032 A G 1.053700 7.1271e-06
15:26975645 A G 0.094920 2.6103e-05
15:26976937 A G 0.023952 -1.1289e-05
15:26991211 T C 0.035416 1.1292e-05
15:26995101 C T 0.079161 -2.4494e-06
15:27000055 T C 0.482452 -7.7368e-06
15:27009847 T C 0.087090 2.8399e-06
15:27012141 T C 0.731108 2.9419e-06
15:27019602 T C 0.284943 -1.6825e-05
15:27019961 T C 1.873448 -3.9975e-06
15:27024464 A G 0.037072 -1.1808e-06
15:27027065 T C 0.050705 -2.5393e-05
15:27028960 A G 0.027498 5.3765e-06
15:27033329 G A 0.111888 -7.3942e-07
15:27035073 C A 0.022466 -4.1802e-06
15:27035281 G A 1.824209 1.1711e-05
15:27039044 G A 1.048961 1.5240e-05
15:27039488 T C 0.028912 -2.8616e-05
15:27043749 A G 0.042331 4.4601e-06
15:27044693 A G 0.430938 -7.0662e-06
15:27047707 G A 1.383364 3.8060e-05
15:27047735 C T 0.074636 5.5229e-06
15:27048108 A G 0.051562 -8.8214e-06
15:27049632 G A 1.149177 1.6515e-05
15:27050542 A G 1.515709 1.4982e-05
15:27050692 C T 0.435337 -1.5821e-06
15:27051040 T C 0.466598 -1.7168e-05
15:27053068 A G 1.281135 -1.2492e-05
15:27053487 A G 0.324843 2.6236e-06
15:27053788 G A 0.175509 1.0166e-05
15:27061054 A G 0.081997 -1.3708e-05
15:27066824 C G 0.132688 7.8596e-06
15:27072640 T C 0.068625 -1.2683e-06
15:27074564 T C 1.469488 2.4057e-05
15:27079391 A G 0.396647 2.7244e-05
15:27084049 T C 0.231440 -9.9368e-07
15:27086879 C A 0.104470 4.0949e-08
15:27095112 A G 0.031459 -4.4189e-06
15:27095860 A G 0.233231 3.8660e-05
15:27097504 C T 0.033872 -1.0707e-05
15:27104354 G A 0.099815 8.1011e-06
15:27104467 G A 0.770413 1.2498e-05
15:27111431 G A 0.399092 1.5763e-05
15:27115051 C T 0.596852 7.8737e-06
15:27115609 A G 0.231932 -6.3909e-06
15:27115728 G T 0.386635 -1.4275e-05
15:27116975 T G 0.102277 -7.7471e-06
15:27119109 C T 1.280006 -1.8215e-05
15:27120276 T C 0.655955 -1.1958e-05
15:27120842 T C 0.021987 2.3833e-05
15:27122002 T C 0.580696 -1.1188e-05
15:27123024 C T 0.083775 -1.3559e-05
15:27124081 A G 0.828064 -1.2393e-05
15:27125908 T C 0.029174 -7.4309e-07
15:27130916 A C 0.212088 1.5546e-06
15:27134483 T C 0.033815 -1.3452e-05
15:27140056 C T 0.098292 -1.7565e-05
15:27152996 A G 1.071791 1.1325e-05
15:27154451 T C 0.888190 1.6378e-05
15:27155073 G A 1.805690 7.0993e-06
15:27156100 G A 0.254008 -1.5603e-05
15:27156226 G A 1.584079 -7.8222e-06
15:27156832 C T 1.110572 -2.3535e-05
15:27157340 G A 0.969925 3.1170e-06
15:27168104 T G 1.532739 -2.0636e-05
15:27171944 A G 0.826956 -1.4398e-05
15:27179518 G A 0.095936 -5.4967e-06
15:27180800 G A 0.364906 1.2178e-06
15:27182357 C T 1.161862 1.2527e-05
15:27184482 T C 0.882835 -1.9585e-05
15:27189168 A G 1.837485 -8.9894e-06
15:27192108 T C 0.883672 -1.5877e-05
15:27193125 G A 0.064199 1.8080e-05
15:27194628 T C 1.798051 -5.5911e-07
15:27201534 A G 0.588152 -9.0619e-06
15:27206896 T G 0.022612 6.5376e-06
15:27220713 A G 0.944600 1.7722e-06
15:27221571 T C 0.075374 3.0733e-06
15:27221641 G C 0.725009 -1.5304e-06
15:27222401 T C 0.024295 1.7488e-05
15:27226494 T C 0.055995 -1.5578e-08
15:27227051 T C 0.080929 -7.7960e-06
15:27229766 C G 0.025849 -1.6561e-05
15:27230114 A C 0.123740 3.2822e-06
15:27232528 G T 1.110923 1.9401e-05
15:27243279 A G 0.228356 -3.1660e-06
15:27246943 A C 0.089028 -4.5989e-06
15:27254528 A G 0.993275 3.6470e-05
15:27265020 A G 0.056461 -1.0829e-05
15:27265971 T G 0.106374 -2.1938e-06
15:27270207 A G 0.303842 6.3245e-06
15:27272745 A G 0.073100 6.2830e-07
15:27276804 G A 0.395716 -1.4641e-05
15:27277305 G T 0.427303 9.2458e-06
15:27277401 A C 1.265608 2.0176e-05
15:27281260 C A 0.068078 -5.3691e-06
15:27281291 G A 0.217609 2.5838e-05
15:27281293 C T 1.316472 2.1833e-05
15:27281351 T G 0.026638 3.6730e-06
15:27283234 A G 0.233496 -3.0281e-06
15:27284081 G A 0.156902 -7.2185e-08
15:27286125 T C 0.144040 -1.4368e-05
15:27289884 T C 0.210126 8.6501e-06
15:27290638 G A 1.287581 2.4848e-06
15:27293122 A G 0.577110 -9.4646e-06
15:27295375 G A 0.036473 -1.9826e-05
15:27297250 A G 0.401924 4.7650e-06
15:27297337 A G 0.118766 -3.3235e-05
15:27299817 C T 0.227387 8.0496e-07
15:27301810 G A 0.136979 -8.2798e-06
15:27302102 C T 0.100509 -9.0497e-06
15:27302979 G A 1.481041 -2.5635e-06
15:27304834 G A 0.125566 1.4240e-06
15:27305028 G A 0.052000 2.2110e-05
15:27306148 G A 0.059633 -1.1356e-05
15:27307958 T C 0.162049 -9.4495e-06
15:27309408 G A 0.832253 9.7388e-06
15:27309683 C G 1.815896 8.1150e-06
15:27310548 A G 0.053173 -7.7292e-06
15:27312044 G A 0.050623 -2.4998e-06
15:27314599 A G 0.409944 5.8301e-06
15:27315660 G C 0.040475 -8.7267e-06
15:27323199 C T 1.307582 3.5750e-06
15:27323645 G A 0.050419 -1.2632e-05
15:27335585 A G 0.063991 8.4323e-06
15:27339712 A G 0.535996 -1.7643e-05
15:27339804 G A 0.106183 -9.3278e-06
15:27356435 C T 0.057933 1.7917e-05
15:27359563 G A 0.368109 -9.0448e-06
15:27360951 C T 0.035457 7.1381e-06
15:27363687 T C 0.067622 -1.5228e-06
15:27364875 C T 0.750314 -2.1357e-05
15:27395738 G A 0.299735 -2.3587e-05
15:27395933 A G 1.717842 2.3491e-06
15:27403376 T C 0.064362 1.8709e-06
15:27409718 T C 0.035028 7.5383e-06
15:27412392 T C 0.060197 -1.9249e-05
15:27417867 C A 0.637644 3.9330e-05
15:27419852 G A 0.972978 2.0869e-05
15:27425249 A G 1.124274 -3.3947e-05
15:27428199 A G 0.081467 1.1663e-05
15:27441513 T G 0.076442 -1.9276e-05
15:27445749 C T 0.600429 1.3844e-05
15:27446244 C G 0.341043 -2.7492e-05
15:27454078 C T 0.371703 -2.0860e-05
15:27456398 C T 1.139321 -4.8279e-06
15:27459906 G A 0.043552 5.2827e-06
15:27463923 T G 0.038357 -1.4468e-05
15:27464258 T C 0.944675 4.4224e-06
15:27464852 T C 0.165820 1.1506e-05
15:27465953 A G 0.092955 -1.0585e-05
15:27468443 A G 0.515947 -1.9305e-05
15:27469901 G A 0.383820 -3.9435e-06
15:27470289 C T 0.151642 2.2799e-05
15:27471642 G A 0.254133 -1.5131e-05
15:27481781 T C 0.069173 -2.1690e-05
15:27481973 A G 0.215841 -9.2487e-06
15:27482770 G A 0.246678 -1.9939e-05
15:27483207 A G 0.082096 6.8826e-06
15:27484305 A G 0.053027 1.6101e-05
15:27485134 T C 0.030779 2.1832e-05
15:27486514 T C 0.037942 2.1847e-05
15:27487734 G A 0.281148 -6.2443e-06
15:27491785 A G 1.963799 -4.2752e-06
15:27496307 T G 1.065260 3.3355e-05
15:27496696 G A 0.213295 1.7187e-05
15:27497044 A G 0.039928 -2.0336e-06
15:27498832 A G 0.328950 -7.0182e-06
15:27500022 G A 0.168267 1.6417e-05
15:27506185 T C 1.328436 7.7866e-06
15:27506927 T C 0.101172 -5.7693e-06
15:27507773 T C 0.070125 3.3735e-05
15:27507951 A G 0.167387 -4.6515e-06
15:27516195 A G 0.079233 6.1174e-05
15:27517679 T C 1.108233 -2.1070e-06
15:27520442 G A 1.243369 -5.6106e-06
15:27520811 A G 1.322602 1.7610e-05
15:27530831 G C 0.026413 1.0553e-05
15:27540791 T C 0.058181 1.2258e-06
15:27547587 T C 1.267257 -1.3678e-05
15:27556959 G A 1.907453 -4.9277e-05
15:27563205 A C 1.141076 -1.0427e-05
15:27564975 G A 0.268640 1.0849e-05
15:27565531 C G 0.114149 -1.2617e-05
15:27567385 C T 0.056488 -2.1156e-05
15:27568381 T G 0.064396 -3.9697e-05
15:27568745 T C 0.030286 1.3373e-05
15:27572192 A G 0.028086 -1.6605e-05
15:27579725 C T 0.086852 -1.9057e-05
15:27584009 T C 1.682603 4.2424e-06
15:27584055 G A 0.056206 -8.7911e-06
15:27584840 G A 0.111915 -4.6176e-06
15:27585034 A G 0.746740 -2.7342e-05
15:27585628 A C 0.706449 -2.6001e-05
15:27603847 T G 0.243614 -2.7462e-05
15:27608001 C A 0.784084 3.1713e-06
15:27610684 A G 0.470576 -1.2772e-05
15:27613825 A G 0.095382 1.9766e-05
15:27617904 G A 0.191985 3.6704e-05
15:27624553 A C 0.610459 -2.7106e-05
15:27627896 A G 0.043086 6.0435e-06
15:27627997 T C 0.697535 2.9078e-06
15:27628446 C A 0.179514 3.0915e-05
15:27632008 T C 0.035351 -9.5214e-06
15:27632360 A G 0.143751 -2.8293e-06
15:27633735 C T 0.273988 1.4377e-05
15:27634867 A G 0.986860 -2.6814e-06
15:27639974 T C 0.924973 -1.4900e-05
15:27640280 A G 0.073477 1.0218e-05
15:27641793 A G 0.125416 -6.0598e-06
15:27644413 C T 0.096300 -2.0262e-05
15:27651867 G T 0.220601 -2.0180e-05
15:27656825 A G 0.352293 3.3284e-05
15:27662630 A G 0.066691 -4.0637e-06
15:27666338 T C 0.053017 2.6146e-05
15:27670360 T C 0.205441 3.6389e-05
15:27671623 T C 0.030367 6.7687e-06
15:27674014 A G 0.116444 1.9178e-05
15:27682831 C T 0.629049 4.4923e-05
15:27687150 G T 0.267515 3.0673e-05
15:27694127 A G 0.179109 3.5965e-05
15:27699117 G A 1.206842 -2.8731e-06
15:27702632 C T 0.035385 -1.9698e-05
15:27702715 A G 0.086828 1.4855e-05
15:27711355 G A 0.381589 7.1953e-05
15:27726140 A T 0.076605 -1.8894e-05
15:27728222 G A 0.885926 -8.2349e-06
15:27729942 G T 0.076652 -1.6111e-05
15:27730318 C A 1.309401 6.7759e-06
15:27733149 A G 0.122659 6.4488e-06
15:27733405 G A 0.272594 2.5271e-05
15:27735953 G T 1.728116 -4.4938e-06
15:27741652 C T 1.359174 -1.0227e-05
15:27742401 T C 0.130417 -1.3822e-07
15:27744241 G A 0.032496 -4.5864e-07
15:27744850 G A 1.015908 1.9837e-05
15:27746840 C T 0.116128 -1.1112e-05
15:27747088 C T 1.272200 -5.2463e-06
15:27750543 T C 1.074677 2.0931e-05
15:27751567 A T 0.114645 -1.7947e-05
15:27755104 A C 1.048920 1.0452e-05
15:27756229 G A 0.020868 5.2598e-06
15:27761695 A G 0.037197 -2.8751e-05
15:27772767 G A 0.041247 5.3245e-06
15:27777247 G A 0.075177 2.7833e-06
15:27777649 C T 0.050712 -5.4714e-06
15:27786930 A C 0.067949 1.4548e-06
15:27793176 C T 0.038806 -1.8264e-05
15:27794046 A G 0.094964 -7.2514e-06
15:27794466 T C 0.440909 3.8205e-05
15:27796067 A G 0.064090 -2.1442e-06
15:27800409 T C 0.781844 2.7566e-05
15:27806938 T C 0.133402 3.9086e-05
15:27819158 G A 0.544526 -5.1061e-05
15:27820352 C T 1.194545 -5.6894e-06
15:27821777 A T 0.056978 1.4378e-05
15:27825696 A G 1.033913 -4.8015e-05
15:27831684 T C 0.341454 -2.6747e-06
15:27832767 A C 0.125501 2.0670e-05
15:27842478 T C 0.034845 -4.1170e-06
15:27843814 G A 0.715493 4.6259e-07
15:27845921 A G 0.816872 -6.7112e-06
15:27849152 A C 0.041274 7.2381e-06
15:27850666 C T 1.067911 -5.1543e-06
15:27869712 T C 0.706143 -3.4666e-06
15:27871975 G A 1.503575 -1.5449e-05
15:27872136 C A 0.061622 1.1110e-05
15:27874675 A C 0.043630 1.9737e-06
15:27877098 G A 0.741634 -1.3714e-05
15:27878901 A C 0.704909 -5.7776e-07
15:27880233 T C 1.241054 -1.8366e-05
15:27882697 T C 0.144506 2.4108e-05
15:27882962 G T 1.078781 9.9250e-06
15:27883641 G A 0.173595 1.4806e-05
15:27890359 C T 0.149500 -3.6433e-07
15:27890491 T G 0.977612 2.6184e-05
15:27892465 T C 1.157323 1.3215e-05
15:27895548 A G 0.977214 1.7055e-06
15:27900905 A G 1.047394 2.2089e-06
15:27911021 T C 0.072144 7.7470e-06
15:27914883 T C 0.230630 9.4678e-06
15:27918677 T C 0.065141 -1.6754e-05
15:27920298 T C 1.161709 4.0365e-05
15:27929228 C A 1.391826 4.1578e-06
15:27935236 T C 1.393404 1.7680e-06
15:27935607 A G 0.921026 1.2548e-05
15:27935665 A C 0.036140 2.2817e-05
15:27935981 A G 0.064182 1.3626e-05
15:27938847 T C 0.341074 -6.8905e-06
15:27941562 C A 0.089361 -3.4370e-06
15:27943294 A G 1.252406 8.8053e-06
15:27950327 C T 1.253450 -1.8398e-05
15:27950629 T C 0.061887 1.3660e-05
15:27952333 A C 0.056060 -1.0023e-05
15:27959336 C T 0.185923 -8.0728e-06
15:27959872 C G 0.039588 2.8885e-06
15:27960322 C T 0.079138 2.7698e-05
15:27964756 A G 0.069666 -4.4980e-06
15:27965909 T C 0.058742 1.4323e-05
15:27968498 T C 1.226914 -1.0611e-05
15:27969055 T G 1.307075 3.6465e-06
15:27972055 A G 0.590678 -1.2715e-05
15:27972871 T C 0.052299 1.7862e-05
15:27973702 G C 0.177250 -1.3983e-05
15:27977187 C T 0.187551 -2.0077e-05
15:27980106 G T 1.114543 9.1225e-06
15:27982839 T C 0.080940 6.1127e-07
15:27984185 A G 0.859264 -1.1985e-05
15:27985198 G A 1.766119 8.0116e-06
15:27993456 G T 0.928063 9.1936e-06
15:27995617 C G 0.158850 9.2005e-06
15:27995705 C T 0.319930 6.8724e-06
15:27997247 A G 0.220023 -3.8947e-06
15:27997804 T C 0.233537 -4.3150e-07
15:27999376 C G 0.061251 -3.0571e-06
15:27999836 G A 0.110443 3.1267e-06
15:28001858 C T 0.073331 6.1445e-06
15:28002034 G T 0.254915 -2.6251e-05
15:28009556 G A 0.782187 8.7721e-06
15:28016565 A G 0.107397 6.3482e-07
15:28021398 G C 0.752694 3.5087e-06
15:28025222 G A 0.107492 2.5968e-06
15:28035453 C T 0.204969 -6.1960e-06
15:28035658 C T 0.123427 -1.3606e-05
15:28044300 T G 0.223725 1.4724e-05
15:28051820 C T 1.223392 -1.0439e-05
15:28061676 T C 1.038449 4.6611e-06
15:28070824 A G 0.436031 4.7132e-06
15:28071397 T C 0.109617 1.0493e-05
15:28081171 T C 0.073103 -1.1032e-06
15:28082170 G A 1.119728 -1.9958e-05
15:28085982 A G 0.071430 -2.8614e-05
15:28087919 A G 0.032030 -2.9496e-05
15:28100793 G A 0.570871 -1.5435e-05
15:28105906 T C 0.070625 2.9559e-06
15:28113140 A C 0.079308 6.1522e-06
15:28115084 T C 0.773388 7.5271e-06
15:28122418 T C 0.563320 -1.7139e-05
15:28128586 A G 0.061612 -9.9082e-06
15:28132043 C T 0.052412 5.2459e-06
15:28133374 T C 0.387087 -2.0604e-05
15:28134352 A C 0.037670 -8.8455e-06
15:28151062 T C 1.166105 -1.4542e-05
15:28177187 A C 0.392275 -2.3812e-05
15:28179603 T C 0.948761 -4.3244e-06
15:28179900 C T 0.678295 2.3095e-05
15:28183475 G T 0.121863 1.7045e-05
15:28183982 T C 0.056641 -2.8753e-06
15:28184872 G C 0.326057 6.6510e-06
15:28185038 A G 0.579874 5.0293e-05
15:28190066 T C 0.037401 -5.4508e-06
15:28198772 A G 0.057460 1.4397e-05
15:28202573 A G 1.441212 -2.8156e-05
15:28213924 C T 0.224371 1.7268e-05
15:28214759 T C 1.425549 -2.9619e-05
15:28215395 T C 0.117953 2.8419e-06
15:28230318 T C 0.171123 2.1603e-05
15:28238902 C G 1.583719 -4.4707e-05
15:28260053 A G 0.092948 8.3202e-07
15:28260309 T C 0.082337 2.2501e-05
15:28264501 T C 1.500750 -2.8536e-05
15:28266235 C T 0.975943 -1.3930e-05
15:28267738 C T 0.021684 3.7297e-07
15:28271711 A C 0.472028 1.6131e-05
15:28273350 C T 0.050263 -1.1194e-05
15:28280835 G A 1.818198 -1.8400e-05
15:28283689 T C 0.193946 -1.8956e-05
15:28297340 A G 0.035916 -3.8059e-06
15:28300248 C T 0.149980 1.1530e-05
15:28310095 A G 1.864204 -5.4445e-05
15:28321568 C T 0.110566 7.1849e-07
15:28327488 A G 0.167060 2.8468e-07
15:28327835 G C 0.587527 -1.0000e-05
15:28328207 T C 0.059538 7.9805e-06
15:28328485 T C 0.163593 5.7376e-06
15:28330373 A C 0.170613 -1.5788e-05
15:28335820 G A 0.224888 2.0577e-06
15:28341609 A C 1.820595 1.0459e-05
15:28345931 A G 0.107703 -5.1044e-06
15:28365618 G A 1.571024 3.6909e-06
15:28370102 T C 0.034454 -3.0909e-06
15:28370389 T C 0.093291 -1.9179e-05
15:28379735 A C 0.042148 1.8265e-05
15:28396894 T G 1.964166 -9.4979e-06
15:28427916 A G 0.166126 -7.3813e-06
15:28474686 C G 0.019886 -1.0444e-05
15:28488888 C T 0.094114 -1.1745e-05
15:28494032 A G 0.093492 -1.1018e-05
15:28510460 A G 0.035219 2.3651e-05
15:28513364 C T 1.714418 5.0560e-06
15:28518229 T C 0.086767 4.8861e-06
15:28530182 T C 1.699279 1.1271e-05
15:28539834 T C 1.733196 7.8773e-06
15:28967950 T G 0.109909 1.8450e-05
15:29005631 G A 0.088086 1.1497e-05
15:29037967 T C 0.170311 -1.4318e-05
15:29045316 C A 1.129761 8.7680e-06
15:29079105 T C 0.073127 -1.0530e-05
15:29089343 C T 0.179055 7.5998e-06
15:29214702 G C 0.171847 -1.7983e-05
15:29220838 A G 0.045707 -1.8082e-05
15:29223282 A T 0.045024 -1.3155e-05
15:29229168 A G 0.055866 -3.9455e-07
15:29229254 A G 0.190890 -3.0895e-06
15:29236422 T C 0.185953 3.0810e-06
15:29239817 A G 0.041740 -1.0913e-05
15:29240911 A G 0.088943 4.6234e-06
15:29247691 G T 0.109274 6.3901e-06
15:29251982 A G 0.043980 -2.2207e-06
15:29255039 C T 0.081195 9.2322e-06
15:29255402 T C 0.176254 1.3467e-07
15:29257130 G A 0.206522 -3.6857e-07
15:29258617 T C 1.932194 1.9471e-05
15:29264396 G A 0.070618 -1.2118e-05
15:29264716 C T 0.071100 -1.7230e-05
15:29266171 G A 0.156603 -6.1068e-06
15:29268440 T C 0.030129 3.2599e-06
15:29272254 C A 0.063621 -2.9274e-06
15:29277835 G T 0.060639 2.3850e-05
15:29286479 A G 0.081885 4.8228e-06
15:29286504 C T 0.214583 -2.2327e-05
15:29287244 G A 0.032733 -9.7248e-06
15:29288022 G A 0.112293 -1.7640e-05
15:29303803 G A 0.100778 -5.0626e-06
15:29309360 C G 1.678224 4.4756e-07
15:29318648 A G 0.247793 -2.4281e-05
15:29332198 A G 0.499159 1.7613e-05
15:29333789 T C 0.235400 -1.0484e-05
15:29338209 C T 0.240663 -6.7516e-06
15:29338323 T C 0.154794 1.5200e-05
15:29338326 G A 0.761390 2.6465e-05
15:29338980 G C 0.047604 2.8526e-06
15:29339209 A G 0.049365 -2.3695e-06
15:29339499 A G 0.435096 -1.0488e-05
15:29339947 G A 0.400149 -1.7793e-05
15:29341728 A G 0.023595 -6.7217e-06
15:29346242 A G 0.040254 -1.2547e-05
15:29347019 C T 0.363866 -2.9608e-05
15:29351733 A G 0.044997 -1.5280e-05
15:29357554 T C 0.344579 -3.5084e-05
15:29357975 T C 0.059857 1.0709e-06
15:29362955 A G 0.087229 1.6490e-05
15:29368221 G A 0.284327 -1.6931e-05
15:29371960 A G 0.163059 1.6172e-06
15:29380388 C T 0.034379 -2.0165e-05
15:29380709 A G 0.040451 -1.1870e-05
15:29380796 A G 0.050358 -8.4978e-06
15:29383916 C T 1.714663 1.9952e-05
15:29394009 T C 0.274794 -2.0152e-05
15:29399791 T C 1.755801 -3.3531e-07
15:29405523 G A 1.806445 -4.5091e-06
15:29408246 G A 0.036388 -5.7162e-06
15:29410723 A C 1.672906 1.2925e-05
15:29412668 A G 1.699887 2.4991e-06
15:29415560 A G 1.669207 8.6235e-06
15:29415698 G A 1.780473 3.1998e-06
15:29416901 G A 0.130166 1.3525e-05
15:29417584 T C 0.098653 -5.1110e-06
15:29418520 T C 1.576821 -2.1457e-06
15:29418745 T G 1.582889 -1.0116e-05
15:29420381 T C 1.608840 -3.8835e-06
15:29421113 T C 0.053381 -2.3149e-05
15:29421845 T C 0.141844 2.6524e-06
15:29421969 G C 0.358402 9.4651e-06
15:29422046 G A 0.693999 -5.3780e-06
15:29422188 G C 1.879622 4.5231e-06
15:29422495 G A 1.957390 -3.5986e-06
15:29422682 G T 1.933357 -6.3064e-06
15:29423491 G A 1.222716 4.1435e-05
15:29423635 A G 0.056015 -3.8187e-06
15:29423991 T C 1.156290 4.6056e-05
15:29424902 A G 1.950454 -1.0123e-05
15:29426782 A G 0.553532 -1.8347e-05
15:29428499 A G 0.022279 -4.3570e-06
15:29429017 C G 0.895629 -3.5410e-05
15:29431415 A G 0.068496 -9.3461e-06
15:29431765 G A 0.538845 -1.1226e-05
15:29432482 A G 0.086709 -1.9430e-05
15:29433244 A C 0.110640 2.8101e-05
15:29436224 A G 0.052384 3.2855e-05
15:29438477 A G 1.294357 -1.0015e-05
15:29441017 A G 0.532813 4.1523e-06
15:29442525 A C 0.716781 -1.1080e-05
15:29443949 G A 0.105459 -1.6320e-05
15:29447049 T C 0.145618 -1.4845e-05
15:29448057 G A 0.155916 -1.9278e-05
15:29449729 G A 1.385955 -1.5224e-05
15:29450276 G T 0.591851 -1.5558e-05
15:29451629 A G 1.145145 2.3562e-05
15:29464042 G A 0.037323 9.8679e-06
15:29467605 T C 0.473639 2.2932e-05
15:29479038 A G 0.302139 4.2953e-06
15:29484305 C A 0.073664 -4.7009e-05
15:29484720 G A 0.673481 1.8697e-06
15:29484766 A G 0.046520 -1.0123e-05
15:29491711 C T 1.830930 -3.8080e-06
15:29500246 C T 0.650134 8.7250e-08
15:29500299 T C 0.697664 1.5031e-05
15:29501903 A G 0.065634 -2.4498e-06
15:29503654 A G 0.052646 1.3577e-05
15:29515875 T C 0.119181 -1.4313e-05
15:29518878 A G 0.044789 -1.2802e-05
15:29519813 G A 0.771416 9.9300e-06
15:29542664 T C 0.054363 1.3225e-05
15:29547310 C T 1.587931 -3.2036e-05
15:29549093 C T 0.057590 -2.9275e-05
15:29551684 T C 1.226625 3.7140e-06
15:29553262 C T 0.474758 2.6576e-05
15:29554396 T C 0.359511 -4.9617e-05
15:29559412 C T 0.083789 -4.4791e-05
15:29563377 A G 0.194691 1.5764e-05
15:29565737 C A 0.117862 2.1739e-06
15:29573857 G C 0.424553 -6.9153e-06
15:29576122 T C 0.098204 -1.3878e-05
15:29581108 C T 0.031360 5.2806e-06
15:29582833 A G 1.378815 -1.7495e-05
15:29584350 C A 0.060765 -1.0934e-05
15:29586859 A C 0.063247 1.8718e-05
15:29589533 C T 0.568804 -2.7375e-07
15:29589596 T C 0.080470 -1.7897e-06
15:29590987 T C 0.159642 3.1771e-05
15:29596392 A G 0.142806 7.0320e-06
15:29596830 A G 0.085067 -9.5501e-06
15:29597481 T C 0.262507 -6.1736e-06
15:29599308 C T 0.749090 1.1996e-05
15:29612806 G A 0.150374 -3.6340e-06
15:29622949 A C 0.362186 -9.2096e-06
15:29625567 A G 0.112398 2.3580e-05
15:29625790 C T 0.086121 1.4255e-05
15:29631841 T C 1.585769 1.3308e-05
15:29634514 C T 1.542533 6.6493e-06
15:29640072 A G 0.100648 -6.0632e-06
15:29640835 C G 0.132182 1.5902e-05
15:29641797 A C 0.061292 2.1799e-05
15:29650220 C A 0.066473 1.7160e-05
15:29662356 T C 0.319424 -1.5181e-05
15:29665115 C T 0.172952 -9.0060e-06
15:29669194 T G 0.689305 6.4982e-06
15:29670077 A G 0.051368 1.9364e-06
15:29670291 A C 0.509508 6.9673e-06
15:29672268 T G 0.047224 1.3674e-05
15:29675684 C T 0.110052 9.6592e-06
15:29678918 G A 0.133025 1.1504e-05
15:29683194 T C 0.034498 2.5440e-05
15:29686861 T C 1.581727 4.9554e-07
15:29689274 A G 1.459598 1.3982e-05
15:29689858 T C 0.105282 2.3191e-07
15:29699568 T G 0.059041 -1.6691e-05
15:29703452 A G 0.616289 -3.8884e-05
15:29704164 A C 0.082303 2.5245e-05
15:29711630 A G 1.399772 -2.2238e-05
15:29716072 C G 0.219496 -5.5558e-05
15:29716756 C T 0.032465 -1.1327e-05
15:29723116 T C 0.458483 1.3574e-05
15:29725127 T G 0.032220 2.5771e-06
15:29726212 T C 0.088834 -3.0089e-06
15:29729879 G A 0.184546 1.6133e-05
15:29731444 A G 0.280336 3.1568e-06
15:29732274 C T 0.135123 4.2814e-05
15:29733283 G A 1.311019 -1.5293e-05
15:29733674 C T 0.686625 -9.7349e-06
15:29734640 T C 0.302703 -3.7672e-05
15:29736521 T C 0.154896 3.9830e-05
15:29742075 C T 0.148858 -3.8955e-05
15:29750898 C A 1.319362 6.0369e-05
15:29759450 C T 0.151965 3.1182e-05
15:29767385 G A 0.121510 -1.0567e-06
15:29769590 T C 0.844057 -3.3527e-05
15:29771753 T C 0.836622 -2.9595e-05
15:29781967 T C 0.048036 -2.9149e-05
15:29784032 A G 0.041355 -1.1728e-06
15:29805471 T C 0.055162 -7.2463e-06
15:29807639 C T 0.024448 2.3583e-05
15:29822324 A G 0.234754 -2.5256e-05
15:29822375 A G 0.026019 3.9059e-07
15:29838320 C T 0.764277 -5.2323e-05
15:29849529 A G 0.034913 -1.6330e-06
15:29850789 T C 1.765868 9.1305e-06
15:29851297 T C 0.695094 -5.5663e-05
15:29854611 C T 1.202391 -1.9363e-05
15:29859473 T C 0.068347 6.6467e-06
15:29861076 C G 0.076663 -1.0618e-05
15:29861464 T C 1.452714 5.4819e-06
15:29867549 T C 0.149633 -3.7486e-06
15:29870870 C T 0.110610 8.6126e-06
15:29873571 T C 1.303740 9.1790e-06
15:29880257 C T 0.023088 1.5834e-05
15:29889806 C T 1.074487 2.6032e-05
15:29891529 G A 1.467632 2.6254e-05
15:29891949 G A 1.041699 -8.0539e-06
15:29892225 T C 1.581720 1.0862e-05
15:29893544 C T 0.529043 -3.5820e-05
15:29895169 T C 0.686604 -4.0776e-05
15:29895537 T C 0.055482 1.2611e-06
15:29895763 T C 0.104789 9.4568e-06
15:29900518 C A 0.435476 -1.5138e-05
15:29905211 G C 0.075785 -3.3121e-05
15:29905871 A G 0.042154 -1.0673e-05
15:29906219 C A 0.095345 8.5036e-06
15:29908263 A G 0.309445 7.8175e-06
15:29916625 C G 0.035617 -1.1774e-05
15:29920190 T G 0.098602 -4.7027e-07
15:29920649 C T 0.202544 -2.3702e-06
15:29923863 A G 0.033838 2.9010e-06
15:29935374 A G 0.087862 3.9802e-05
15:29940138 A G 0.029085 9.9129e-06
15:29942164 C T 0.094848 2.7054e-05
15:29946073 A G 0.064872 -1.4037e-05
15:29954465 G A 0.177546 2.7903e-05
15:29954720 C T 0.118528 -6.4876e-06
15:29962336 C T 0.085563 2.0657e-05
15:29967322 T C 0.206655 1.5357e-07
15:29970704 T C 0.483370 1.5547e-05
15:29974371 T C 0.040495 -2.0651e-05
15:29979119 A G 0.210432 -9.9790e-06
15:29984551 A G 0.062737 1.6069e-05
15:29989397 C T 0.094355 7.6084e-06
15:29999311 C G 0.059177 6.7781e-07
15:30002920 T G 0.051623 -4.6097e-06
15:30004782 A G 0.051599 -2.8065e-06
15:30008889 A G 1.650213 -3.3675e-05
15:30008977 G T 0.126841 4.7589e-07
15:30017752 A G 0.033464 7.5482e-06
15:30018627 C T 0.211564 -1.3099e-05
15:30028869 C T 0.036555 -8.2176e-06
15:30048639 G T 0.056128 1.0561e-06
15:30053844 G A 0.034631 1.8928e-06
15:30059722 C A 0.186004 2.8918e-05
15:30060312 C T 1.408043 -1.3767e-05
15:30063422 G A 0.025879 9.0692e-07
15:30065373 A G 0.048815 -4.4017e-06
15:30070906 C T 0.164062 -5.7940e-06
15:30079648 C T 0.092244 -6.9329e-06
15:30090925 T C 0.051932 -3.5053e-06
15:30091061 A G 0.398514 -1.8605e-05
15:30100531 A G 0.028055 -9.9543e-06
15:30103837 A G 1.962799 -7.2882e-06
15:30105659 A G 0.029555 -1.2413e-05
15:30127988 C T 0.023500 -6.3235e-06
15:30137553 A C 0.041726 3.7511e-06
15:30156227 A G 0.917480 -1.7369e-05
15:30156543 A G 0.596006 1.6973e-05
15:30158508 G T 0.453271 1.6468e-06
15:30160474 T C 0.502776 1.4988e-05
15:30163679 C T 0.135806 3.4541e-05
15:30164474 G A 0.126218 -4.3340e-06
15:30165568 A G 0.028729 1.0086e-07
15:30167418 A G 1.499087 1.0477e-05
15:30174376 G A 1.187442 4.7608e-07
15:30181159 G A 0.056753 -1.4575e-05
15:30182766 G A 0.108958 -3.0738e-06
15:30187945 T C 0.217473 1.8546e-05
15:30188232 T C 0.220169 -2.3389e-05
15:30196477 A G 0.096501 -2.3728e-05
15:30200027 A G 0.125107 2.7181e-06
15:30200785 A G 0.663690 -3.1761e-06
15:30201734 C T 0.036684 8.9570e-06
15:30204627 C T 0.323915 2.0195e-05
15:30208654 C T 1.205380 1.2125e-05
15:30209682 G A 0.317958 9.8388e-06
15:30213027 A G 0.048288 2.4587e-06
15:30217020 A G 0.364141 1.8188e-05
15:30228071 T C 0.092499 9.1774e-07
15:30233524 A G 0.729027 4.4831e-06
15:30234960 G A 0.046975 -6.4148e-06
15:30238158 A C 0.446295 -2.9234e-05
15:30245787 A G 0.236311 -3.4021e-09
15:30245854 T G 0.825769 -1.2863e-06
15:30251872 G C 0.812439 -2.4830e-05
15:30253772 C T 0.721507 1.8306e-05
15:30256917 A G 0.429061 1.4450e-05
15:30263770 A G 0.120384 2.4936e-05
15:30265887 A G 0.329524 -3.1916e-05
15:30267942 C T 0.453696 1.2632e-05
15:30272043 T G 0.182598 -1.0168e-05
15:30280397 G A 0.070142 1.2493e-06
15:30281136 C T 0.021599 -3.0767e-05
15:30282179 G A 0.107751 1.4871e-06
15:30286732 G A 0.148837 -1.3238e-05
15:30290306 T C 0.222454 9.5693e-06
15:30290337 C A 0.143422 1.4791e-05
15:30290732 A G 0.374235 1.4515e-05
15:30295600 T C 0.486790 -8.8461e-06
15:30299978 T C 0.073242 5.7834e-06
15:30301069 T C 0.048131 -1.8403e-05
15:30301235 C T 1.532120 1.8498e-05
15:30303846 T C 0.379570 9.5053e-06
15:30307562 C T 0.084628 9.0190e-06
15:30312441 A G 0.097643 1.3150e-05
15:30316012 T C 0.880863 2.1081e-05
15:30326188 C T 1.908351 5.1692e-06
15:30330646 C G 1.966454 2.4827e-05
15:30331409 T C 0.049362 -2.5704e-06
15:30333884 G A 0.866744 3.2068e-05
15:30335997 T G 0.638769 1.0215e-06
15:30338191 G A 0.896873 2.1916e-05
15:30339758 G A 0.737561 6.2142e-06
15:30351434 A G 0.218755 2.2236e-05
15:30354303 G A 0.831573 1.3572e-05
15:30355701 G A 0.061945 -9.5379e-06
15:30358323 G A 0.033311 -1.2004e-05
15:30360188 G A 0.463416 -5.0228e-05
15:30360680 A G 0.767853 1.9420e-05
15:30366036 T C 0.302676 1.6321e-05
15:30366177 A G 0.106448 1.5009e-05
15:30366470 A C 0.068636 -1.2838e-05
15:30367660 G C 0.126773 2.2455e-05
15:30579273 G T 0.176145 1.9434e-06
15:30946160 T C 0.265281 1.3720e-05
15:30947569 C G 0.160359 -1.8814e-06
15:30952864 T G 0.065453 -1.2645e-05
15:30964572 A G 0.574788 9.8798e-06
15:30967896 T C 0.241092 1.1474e-05
15:31015482 T C 0.241989 1.7372e-05
15:31016584 C T 0.631289 -2.2509e-06
15:31032053 A G 1.089307 -4.3415e-06
15:31077887 G T 0.301568 4.6987e-06
15:31089708 A G 0.138424 -2.7482e-06
15:31090292 A C 0.057120 -1.4651e-05
15:31092983 G A 0.074147 4.8255e-06
15:31094479 G A 0.195500 -6.8713e-06
15:31108980 C A 0.552981 -1.8710e-06
15:31115226 T C 0.085223 -1.1874e-05
15:31120851 T C 0.041485 -6.1568e-06
15:31133420 G A 0.992687 1.5254e-05
15:31133838 C T 0.035617 9.2323e-06
15:31140700 T C 0.192988 -1.8036e-06
15:31162371 A G 0.022191 1.1294e-06
15:31164595 C T 0.692401 -1.2554e-05
15:31173543 C T 1.950264 1.1052e-05
15:31174519 G A 1.969422 5.2566e-06
15:31179800 G A 0.121683 5.5601e-06
15:31180459 C T 1.968514 3.4505e-06
15:31182921 A C 0.085305 -2.0319e-05
15:31185126 T G 1.970595 1.1802e-05
15:31190263 A G 0.197282 -6.3201e-06
15:31197564 A G 0.864826 7.9480e-06
15:31200510 G T 0.056094 7.5949e-06
15:31202220 A G 0.028807 9.7153e-06
15:31202961 A G 0.022320 -8.4592e-06
15:31203418 T C 0.040162 6.8552e-06
15:31204637 T C 0.038724 -8.9096e-06
15:31208749 G A 1.176522 1.9250e-05
15:31209626 C T 0.073810 7.4777e-06
15:31210406 T C 0.057430 1.4356e-05
15:31216863 G A 0.041961 -1.7974e-05
15:31217593 C T 0.022996 -2.7404e-06
15:31221493 T C 0.035008 -1.5100e-05
15:31223883 C T 0.052741 -3.3105e-06
15:31231255 G A 0.900154 7.8323e-06
15:31232534 T C 0.040988 -7.7521e-06
15:31233220 T C 1.749909 1.5386e-05
15:31234064 T C 0.313181 9.2330e-06
15:31237882 G C 0.062536 1.8323e-05
15:31246390 G C 0.022364 8.8100e-06
15:31246840 G A 0.675140 -1.9635e-05
15:31251781 C T 0.778709 2.0598e-06
15:31255011 G T 1.688583 -1.2983e-05
15:31256980 A C 1.570296 -1.0687e-05
15:31262112 C T 0.073820 2.0747e-05
15:31265698 A C 0.040754 -7.7857e-06
15:31282611 C T 0.039611 -1.3492e-05
15:31285698 A G 0.108526 3.0028e-06
15:31293192 A G 0.079318 -1.1834e-05
15:31294159 T C 0.032258 1.1973e-05
15:31294654 T C 0.116386 2.6747e-06
15:31294714 A C 0.105847 3.4217e-05
15:31295151 G T 0.125504 -1.7992e-05
15:31295788 C A 0.569450 1.1549e-05
15:31299698 G T 0.025057 -2.4582e-05
15:31302553 A G 0.124515 3.0329e-05
15:31303812 A G 0.057692 -2.0691e-05
15:31304253 A G 0.684581 8.9859e-06
15:31307667 A G 0.339554 1.3653e-05
15:31309742 C A 0.050430 -8.7208e-06
15:31315963 A C 0.043004 -1.1600e-05
15:31316080 C G 0.274376 -2.0694e-05
15:31317385 G A 0.487800 1.4464e-05
15:31321133 A G 0.086403 -1.9237e-05
15:31322814 G A 0.094991 2.3054e-06
15:31326070 G A 0.271228 2.2653e-05
15:31328528 T G 1.188292 4.9560e-06
15:31329944 A G 0.258455 -7.0610e-06
15:31330280 G A 1.680862 -9.4552e-06
15:31330313 G A 0.492155 -1.4532e-05
15:31332966 G T 0.216344 -2.7341e-06
15:31334362 T C 0.070689 3.2090e-06
15:31334684 T C 0.229733 -1.5609e-05
15:31341342 T C 0.064906 1.1143e-06
15:31341961 C T 0.037303 2.4351e-07
15:31342744 T C 1.126242 1.3009e-05
15:31348374 A G 1.377258 9.8777e-06
15:31352749 T G 0.029738 6.8721e-06
15:31357430 T C 0.050831 8.6273e-06
15:31357591 A G 1.252546 -2.0890e-06
15:31358584 A G 0.036011 1.1304e-05
15:31359552 T C 0.219289 -1.7961e-06
15:31360600 A G 0.211493 -3.0903e-05
15:31362352 T C 1.640465 5.9679e-06
15:31362654 A G 0.369673 1.4699e-06
15:31363537 T G 0.048039 -4.7521e-06
15:31364474 A G 1.015782 6.0141e-06
15:31367377 C T 0.470450 -1.6825e-06
15:31368604 G A 0.671156 -1.0347e-05
15:31369123 G A 1.594707 -5.3678e-06
15:31369357 A G 0.226153 -2.1006e-05
15:31369417 T C 0.925676 -1.4241e-05
15:31377573 T C 0.506574 -8.8096e-07
15:31378121 A G 0.060942 5.0679e-06
15:31379428 G A 0.192148 -2.7332e-05
15:31380857 G T 0.202765 6.3171e-06
15:31381875 G C 0.287380 -1.4031e-05
15:31383118 C A 0.021738 3.2390e-06
15:31386501 G C 0.169869 3.7260e-05
15:31388787 A G 0.412337 -2.2890e-05
15:31393474 T C 0.364753 -1.6984e-05
15:31394537 A G 0.790146 1.2865e-05
15:31403595 C T 0.101505 1.2381e-05
15:31403696 T G 0.053819 -6.4152e-06
15:31404095 A C 0.396865 2.8093e-06
15:31404216 T C 0.078284 -1.7762e-06
15:31404294 C T 1.248666 6.3580e-05
15:31404854 C T 0.856337 5.4351e-05
15:31419944 A G 1.051715 1.2892e-05
15:31421870 T C 0.266849 -1.2655e-05
15:31424105 C A 0.102233 -5.3625e-06
15:31424282 C T 0.463593 -8.6023e-06
15:31425239 C T 0.208287 -2.8063e-06
15:31426238 T C 0.044691 -1.8665e-06
15:31430678 T C 0.248439 5.9283e-06
15:31431534 A G 0.046081 -9.0575e-06
15:31437711 T C 0.104483 -6.1225e-06
15:31440697 G A 0.918306 -1.4699e-05
15:31443039 T C 0.033747 -1.8025e-05
15:31449628 A G 0.743589 -6.7850e-06
15:31456678 C T 1.566869 -1.4726e-05
15:31462708 T C 0.451646 -3.1237e-06
15:31464648 T C 0.386186 -3.5262e-06
15:31467723 A G 0.373114 1.1509e-05
15:31468923 A G 0.954755 -1.1185e-05
15:31469928 T C 0.573516 -1.9304e-05
15:31470253 C T 0.136731 -7.4032e-06
15:31470766 T C 1.668222 1.0317e-06
15:31471472 A G 1.193593 -1.2020e-05
15:31471797 T C 0.026624 1.4575e-05
15:31472389 T C 0.140549 -2.9363e-06
15:31478183 A G 1.268715 6.9194e-06
15:31492200 G C 0.134667 1.5783e-05
15:31493063 T C 0.890397 -1.3500e-05
15:31505262 A G 0.161774 3.2938e-07
15:31508771 A G 1.977065 -6.1187e-06
15:31509509 A G 0.743194 1.3658e-05
15:31512652 C T 0.213723 -4.5225e-05
15:31515046 A G 0.096205 -6.1253e-06
15:31516008 C T 0.505292 1.7820e-05
15:31524606 G A 0.805180 1.0457e-05
15:31526835 C T 0.505401 -1.5891e-05
15:31531311 T G 0.024666 1.7402e-05
15:31532310 A G 0.121969 -1.7092e-05
15:31536104 A G 0.280815 2.3235e-05
15:31536384 A T 0.083598 4.1761e-06
15:31537376 T C 0.843537 1.4046e-05
15:31543728 T G 0.035708 -1.6677e-05
15:31543927 A C 0.216484 -6.5921e-06
15:31546903 G A 1.932881 2.9002e-05
15:31548996 T G 0.026440 7.9795e-06
15:31552308 A C 0.039693 -1.0723e-05
15:31555326 T G 1.355802 1.7209e-06
15:31557797 T C 0.076935 -1.6480e-05
15:31559304 T G 1.493134 1.3175e-05
15:31560204 T C 0.021881 -1.1988e-05
15:31561977 C T 0.239854 -2.1322e-05
15:31562004 G A 0.059833 8.2335e-06
15:31572833 G A 0.151873 -5.9052e-06
15:31573032 G A 0.039900 -7.5564e-06
15:31573640 A G 0.082558 -2.3035e-05
15:31576391 C A 0.833096 7.1376e-06
15:31585280 A C 0.231824 1.3975e-06
15:31585420 G A 0.275355 1.0912e-06
15:31588134 C A 0.401138 2.0440e-06
15:31589150 A C 0.056352 5.1589e-06
15:31589322 T G 0.035511 1.4521e-05
15:31589784 A G 0.983256 -8.5900e-06
15:31590959 G C 1.056308 1.6307e-05
15:31591177 T C 0.090680 6.2188e-07
15:31593069 G A 0.060741 2.9022e-05
15:31599925 T C 1.545529 -9.0813e-06
15:31604699 T C 0.060150 -2.5017e-05
15:31609890 T C 0.269708 -1.4323e-06
15:31610114 A G 0.902068 -4.7975e-06
15:31611736 C T 0.108988 1.3594e-05
15:31612248 C A 0.033274 2.2278e-06
15:31613001 A G 0.049481 -1.6801e-06
15:31616674 T G 1.966519 -1.6327e-06
15:31624187 A G 0.068931 -8.1514e-06
15:31624505 A C 0.649213 -6.7673e-06
15:31629058 A G 0.067871 -1.1606e-06
15:31633161 C T 0.713453 2.2844e-06
15:31636187 T C 0.031482 -2.3744e-05
15:31642518 T C 0.062105 -1.5200e-05
15:31647900 C A 1.028854 -7.5691e-06
15:31651025 T C 1.718467 -9.2525e-06
15:31663699 T C 0.040798 -8.8182e-06
15:31665443 T C 1.169022 2.3376e-05
15:31672128 A G 0.967046 3.1155e-06
15:31681962 G T 1.288550 -1.0933e-05
15:31687478 T C 1.348890 -1.2799e-05
15:31690382 T C 0.058729 -3.5699e-05
15:31693502 T C 1.826524 2.9247e-05
15:31697008 T C 0.030214 -4.8345e-06
15:31697166 A C 0.036215 -2.4593e-05
15:31719612 A G 0.241843 1.0060e-05
15:31722729 G T 1.826038 2.2442e-05
15:31724494 T C 0.035725 -2.1320e-05
15:31726802 A G 0.180357 -2.4941e-05
15:31730442 G A 0.456610 2.4647e-05
15:31731091 T G 0.111677 -2.3175e-05
15:31731252 T C 0.048393 5.0591e-06
15:31734314 A G 0.042365 6.3150e-06
15:31734436 G A 0.164419 1.2485e-05
15:31734651 T C 0.043021 1.2387e-05
15:31737144 G A 1.243067 7.0761e-05
15:31740365 T C 0.064614 6.7641e-06
15:31747408 A G 0.579520 1.4777e-06
15:31749722 A G 0.213485 1.3609e-06
15:31752043 C G 0.175200 3.9958e-05
15:31756057 G A 0.605417 -8.3685e-07
15:31756943 T C 0.025978 -2.2968e-05
15:31757066 T C 0.037653 1.4949e-05
15:31764411 C T 0.467884 -1.1359e-05
15:31776837 G C 0.097106 -2.9858e-05
15:31778703 C T 0.056036 2.5383e-05
15:31783766 A G 0.592018 -3.6869e-05
15:31788724 T C 0.045228 4.2978e-05
15:31792440 T C 0.051613 -5.2748e-07
15:31793704 C T 0.110640 1.8152e-05
15:31799185 A G 0.288349 4.8130e-05
15:31805820 A G 1.421564 -2.5167e-05
15:31807585 A G 0.846467 -4.6009e-05
15:31807613 T C 1.037160 -1.5545e-05
15:31808187 G A 0.143214 5.4523e-06
15:31808641 A G 0.800862 -2.8370e-05
15:31809125 T G 0.054200 -1.7879e-05
15:31821038 T C 0.033097 -1.3519e-05
15:31822531 G A 1.154141 -1.1693e-05
15:31823108 C T 0.338255 4.5554e-06
15:31824703 T C 0.833681 -3.5169e-06
15:31824844 A G 0.182149 -6.9586e-06
15:31829141 C T 0.095008 -6.7672e-07
15:31829707 T C 0.593521 -2.4917e-07
15:31830110 C G 0.063505 -4.8670e-06
15:31831200 G A 0.457215 2.0440e-05
15:31833911 A G 0.192413 1.3546e-05
15:31836615 C T 0.039397 3.3845e-05
15:31843042 C T 1.802987 -1.6279e-05
15:31848910 G A 0.932092 2.8037e-05
15:31859828 G A 0.375323 1.7439e-05
15:31864031 T C 0.026515 9.7511e-06
15:31866748 A G 0.511187 2.3965e-07
15:31875013 C T 0.065178 9.6890e-06
15:31885744 G A 0.420602 4.3966e-05
15:31886121 A G 0.110300 -5.1702e-06
15:31887781 C T 0.346636 -7.9444e-06
15:31888842 G T 0.061663 -1.6927e-05
15:31901466 G A 0.042277 3.4258e-05
15:31907178 A T 0.034695 4.4330e-06
15:31928262 G A 0.420024 3.6307e-05
15:31947951 G A 0.464477 1.8684e-05
15:31950464 G A 0.420813 4.9757e-06
15:31974435 G A 0.400445 4.8223e-06
15:32005244 C T 1.475336 -1.7500e-05
15:32029447 C A 0.024751 -7.6017e-06
15:32040133 A G 0.237569 -1.4133e-06
15:32050294 G T 0.063145 -9.2859e-06
15:32051488 C T 0.315014 9.8623e-07
15:32051609 T G 0.367708 1.4486e-07
15:32052058 C T 1.480725 -1.7247e-05
15:32058551 A G 0.053999 -5.2619e-07
15:32065095 C T 0.048420 -3.5403e-05
15:32068396 A G 0.522362 -2.0228e-05
15:32077941 G T 0.462015 -3.5189e-06
15:32079694 A G 0.043790 2.8907e-05
15:32080604 T C 0.030524 -7.5327e-06
15:32087882 A G 0.322888 -1.3806e-05
15:32089423 A G 0.030486 1.5885e-05
15:32106423 C T 0.076890 6.4009e-06
15:32108005 A G 0.747492 1.4458e-05
15:32108988 C T 0.070064 -2.5379e-06
15:32113313 C T 0.198023 3.7948e-06
15:32114862 T C 0.028769 -1.4331e-05
15:32121045 T C 0.032465 1.1201e-05
15:32121779 T C 0.030377 2.2234e-05
15:32133145 T C 0.051620 -1.6811e-05
15:32134915 C A 0.084407 -1.8426e-05
15:32138042 T C 0.048475 1.7105e-05
15:32144602 C T 0.025907 2.7223e-06
15:32159051 A C 0.045211 2.5562e-05
15:32161427 C T 0.091775 1.0633e-05
15:32161606 T C 0.635002 -7.6090e-06
15:32170190 T G 0.044289 1.8216e-06
15:32171082 G A 0.049858 -8.7337e-07
15:32172334 C T 0.046710 1.1316e-05
15:32173268 C A 0.993884 -1.4926e-05
15:32176304 C T 0.925605 1.6527e-05
15:32182005 G A 0.112871 3.1919e-05
15:32184202 T C 0.116203 1.7183e-05
15:32193644 T C 1.345806 -8.8139e-06
15:32196218 A G 0.169294 -2.6813e-05
15:32196831 G A 0.039775 -2.0292e-05
15:32196899 C G 0.697667 1.3669e-05
15:32203666 A T 0.132175 -9.9081e-06
15:32206063 A G 0.765552 -7.3518e-06
15:32210501 G A 1.407921 4.4011e-05
15:32212112 G T 0.670870 -5.1444e-06
15:32214809 T C 0.040553 -3.4447e-05
15:32223424 A G 0.611434 1.4441e-05
15:32226062 A G 0.136540 -1.5694e-05
15:32234791 T C 0.197112 -2.7917e-05
15:32244400 G A 0.124665 -6.4987e-06
15:32253405 A G 0.050742 1.1869e-05
15:32257903 A G 1.291195 -5.3594e-06
15:32264058 A G 0.023353 -1.9755e-05
15:32271084 A G 0.617945 1.5071e-05
15:32273666 G A 0.136370 -1.6594e-05
15:32273716 A G 0.054397 -1.7039e-05
15:32289519 A G 0.049862 -1.2230e-05
15:32291665 A G 0.025832 2.1371e-05
15:32294270 T C 0.074405 4.4572e-06
15:32295887 A G 0.108142 -1.1242e-05
15:32297862 C T 1.172935 -2.4330e-06
15:32299546 C T 0.737608 -4.3314e-06
15:32301397 C T 0.104041 -2.2429e-05
15:32304780 G A 0.845767 8.1634e-06
15:32311906 C T 0.179698 2.0250e-06
15:32312000 A C 0.046119 -1.3796e-05
15:32314297 T G 0.046000 -2.2189e-05
15:32314501 C T 0.093968 -1.1252e-05
15:32320048 C T 0.053044 3.6880e-05
15:32320167 A G 1.584412 -1.8640e-05
15:32320320 A G 0.030316 3.5202e-06
15:32336230 G C 0.562127 3.7452e-05
15:32337237 C T 1.567988 -2.7914e-06
15:32351960 C G 0.084863 -6.8230e-06
15:32353454 A G 0.106091 3.2675e-06
15:32360563 A G 1.812983 1.6944e-05
15:32367451 C T 0.047941 4.1788e-05
15:32373693 T C 1.155688 -2.1408e-06
15:32379161 A G 0.221991 -7.0090e-06
15:32385467 A G 0.877280 -1.8252e-05
15:32391346 A G 1.615392 8.1985e-06
15:32396631 T C 0.815594 -2.1919e-05
15:32402112 A G 0.441300 4.2256e-05
15:32403369 A G 0.103372 7.1112e-06
15:32404404 A G 0.057280 -1.9910e-06
15:32407729 G C 0.127344 -1.5394e-05
15:32408359 A G 0.296342 3.3272e-05
15:32411085 T G 0.051535 -1.1354e-05
15:32413895 A G 0.079549 3.5645e-06
15:32414173 T C 0.070978 -5.5377e-05
15:32414984 G C 0.038901 -2.3101e-06
15:32417333 A G 0.938987 1.7827e-05
15:32420579 C T 0.046598 -3.1299e-05
15:32423604 A G 0.046765 4.3436e-06
15:32425204 T C 0.072192 -1.2259e-05
15:32429401 G A 0.698905 2.7573e-05
15:32439006 A G 0.238137 -1.8450e-05
15:32442419 C T 0.060745 -5.8927e-06
15:32442586 C T 0.420922 3.7051e-05
15:32442808 G A 0.356543 2.5765e-05
15:32443813 T C 0.559199 -3.4458e-06
15:32444185 C T 0.278806 5.0475e-06
15:32444995 C A 0.286561 -8.1912e-06
15:32902065 T G 0.792233 1.1767e-06
15:32925302 A G 0.026648 2.8984e-06
15:32925874 T G 0.693129 -6.6744e-07
15:32927476 T C 1.548504 -4.9702e-05
15:32929624 G A 0.073763 1.1121e-05
15:32934093 A G 1.165571 2.3334e-05
15:32935490 G A 0.110222 -8.0281e-06
15:32936148 C T 0.225082 -1.6074e-05
15:32937244 A G 0.162025 1.1609e-05
15:32937554 G A 0.072624 5.5348e-06
15:32940381 G A 0.770189 3.2579e-05
15:32944856 G A 0.340077 4.5305e-06
15:32944870 G A 0.453380 5.0348e-05
15:32945748 C A 0.075711 -6.5718e-06
15:32947045 G T 0.441477 -3.3796e-05
15:32948906 T C 0.097918 3.3820e-05
15:32949592 A G 0.404756 2.2169e-05
15:32950759 C T 0.204340 -5.1142e-06
15:32954049 G A 0.038738 -1.2501e-05
15:32955095 T C 0.545002 -1.6070e-06
15:32956442 T C 0.481680 -5.8660e-06
15:32963205 G A 0.426192 2.0640e-05
15:32963817 C T 1.915474 -4.0712e-05
15:32965357 A G 0.165415 -1.4186e-05
15:32967839 A G 0.258682 2.5152e-06
15:32967880 A G 1.204472 -1.2638e-05
15:32971172 A G 0.104035 1.7774e-06
15:32971758 A G 1.379515 -1.9542e-06
15:32973325 T C 0.149854 -1.6269e-05
15:32973963 C T 0.042579 7.8506e-06
15:32976055 T C 0.677622 -3.2250e-06
15:32979613 G A 0.635638 -5.8905e-06
15:32980018 T C 0.135170 -2.8094e-05
15:32981603 A T 0.030228 2.1153e-05
15:32985305 T A 0.078617 8.5581e-06
15:32992658 A G 0.187364 6.2495e-06
15:32994756 C T 1.621981 5.5797e-06
15:32995468 C A 1.022126 -2.8029e-06
15:32996702 C T 1.947888 6.7263e-07
15:32999109 C T 0.039962 1.9707e-06
15:33005875 T C 0.943709 -1.2465e-05
15:33006508 G A 0.578691 -8.1735e-06
15:33009231 C A 0.082384 -1.5242e-05
15:33022090 A G 0.372576 -1.0294e-05
15:33024645 G T 0.049090 7.9067e-07
15:33030684 T C 0.090670 3.3814e-06
15:33032112 G T 0.025815 -1.4610e-05
15:33033107 G A 0.214121 -1.8659e-05
15:33033195 A G 0.071325 2.4339e-05
15:33042833 G A 0.322024 5.4207e-06
15:33045732 T G 0.983025 -1.0724e-05
15:33051684 C T 1.360847 5.3511e-06
15:33056100 T C 0.197883 1.1352e-06
15:33056955 C G 0.030901 6.6206e-06
15:33057088 G T 1.431910 4.4207e-06
15:33058523 T C 1.093533 -7.2344e-06
15:33063603 T C 1.148511 -1.3432e-06
15:33064354 C T 0.129237 -1.0415e-05
15:33066195 A C 0.263571 -4.8593e-06
15:33076370 C T 0.026236 -1.2229e-05
15:33078376 C T 0.512241 -9.0653e-06
15:33079329 G A 0.647486 8.5959e-06
15:33083112 T C 0.030792 7.3665e-06
15:33084924 G A 1.014181 -1.3752e-05
15:33085963 A G 0.064627 -2.8563e-05
15:33086188 C T 0.030595 1.8220e-06
15:33086718 C G 0.040305 -1.3711e-05
15:33088983 C T 0.049151 1.9578e-05
15:33089395 C G 0.093934 1.0659e-05
15:33091508 C T 1.642917 2.1461e-05
15:33091604 T C 0.542911 2.4382e-05
15:33092182 G T 0.097541 1.7291e-06
15:33092237 C T 0.054404 1.8174e-05
15:33094860 G C 0.281131 -2.9303e-05
15:33100179 A G 0.195891 -8.4084e-06
15:33106155 C T 1.957829 -9.5235e-06
15:33106236 T G 0.532371 -3.5121e-05
15:33107847 A G 0.083316 -1.2368e-05
15:33109681 C A 0.295380 -1.9078e-05
15:33112854 C T 0.041260 9.4887e-06
15:33118671 C T 0.147539 -1.7638e-05
15:33120215 C T 0.420313 -2.0293e-06
15:33124275 C T 0.784240 1.4222e-05
15:33129571 A G 1.031853 -5.7072e-06
15:33132225 T C 1.596125 -1.8593e-05
15:33134049 T C 0.056576 -8.8436e-06
15:33135528 T C 0.055883 1.8795e-05
15:33139323 G A 0.163766 3.5434e-06
15:33148207 T C 0.443167 1.6873e-05
15:33152954 T C 0.028565 1.5810e-05
15:33158099 G T 1.607300 5.8894e-06
15:33158461 G T 0.104616 -8.7905e-06
15:33160420 A C 0.035181 -1.6199e-05
15:33161079 C T 1.974481 -9.1163e-06
15:33163454 G A 0.554059 7.1673e-07
15:33167171 A G 1.053071 -3.4294e-05
15:33168228 C T 0.072573 -4.9069e-06
15:33169853 T C 0.032968 4.0987e-06
15:33177298 T C 0.448583 -3.7268e-06
15:33181034 A G 0.039142 1.0415e-05
15:33185277 G A 1.115057 -1.8914e-05
15:33190313 C T 0.065300 9.1215e-07
15:33190326 G A 0.104687 1.4976e-05
15:33191187 G A 0.071223 1.6026e-05
15:33197689 A C 0.081273 -2.9915e-05
15:33198928 G A 0.105255 2.4713e-06
15:33199846 C T 0.023268 9.1629e-06
15:33204446 A G 0.067874 -6.8588e-06
15:33208429 C T 0.117205 6.7086e-06
15:33208609 C T 0.049838 -7.5310e-06
15:33209554 T C 0.056539 3.5781e-05
15:33209958 C A 0.383769 -1.4224e-05
15:33212764 C T 0.621505 1.4113e-05
15:33216027 A G 0.073018 -8.2988e-06
15:33230400 G T 0.704793 6.9531e-07
15:33235071 T C 0.113051 -4.7616e-06
15:33248078 T G 0.058382 2.3468e-05
15:33248874 A C 0.077536 -1.9787e-05
15:33250239 G A 0.047203 2.2215e-05
15:33258002 C A 0.072882 -2.3760e-05
15:33258316 G A 0.383065 2.1197e-05
15:33258981 C A 1.601877 6.0578e-06
15:33259313 A C 0.149198 6.9812e-07
15:33259653 A G 1.186086 -1.0003e-05
15:33261185 A G 0.108335 -5.1719e-06
15:33265956 T G 0.060190 -3.7803e-06
15:33268475 G A 0.113357 -1.7521e-05
15:33276873 C T 0.036946 1.7922e-06
15:33277324 T C 0.144945 -1.0537e-05
15:33277710 T C 0.052837 -2.6550e-06
15:33278444 G A 0.035113 -5.5876e-06
15:33280954 C T 1.623929 1.2092e-05
15:33283650 C T 0.100013 2.7502e-06
15:33285879 T C 0.039421 5.6786e-06
15:33288924 T C 0.961211 1.2336e-05
15:33290270 C T 0.636668 -2.0329e-05
15:33290540 A C 0.047638 -6.3163e-06
15:33290655 C A 0.836822 -1.6603e-06
15:33294717 C G 0.078332 1.5150e-05
15:33297953 T C 0.306378 -1.0577e-05
15:33298235 C T 0.143564 3.0402e-06
15:33300482 T C 1.964798 -1.1440e-05
15:33301656 T C 0.056627 -3.6056e-05
15:33304172 C T 0.297403 2.9840e-05
15:33308641 C T 0.264010 7.2802e-06
15:33308891 T C 0.188792 9.6274e-06
15:33309019 A G 0.118382 -1.0822e-05
15:33309137 A G 0.135150 -3.0024e-05
15:33309755 T C 0.357587 -1.1230e-05
15:33311175 A G 0.029439 -3.0577e-06
15:33315645 G A 0.026376 2.7017e-05
15:33321552 A G 0.034032 5.9812e-06
15:33322451 T G 0.828469 -9.5536e-06
15:33326019 G A 0.618486 1.3794e-05
15:33335651 T G 0.035168 -4.1629e-07
15:33338673 G A 0.055495 1.5263e-05
15:33343118 G A 1.503973 1.0730e-05
15:33345389 T C 0.046574 2.2006e-05
15:33346496 G C 1.859224 7.9374e-06
15:33352471 T C 0.021613 -8.8405e-06
15:33357262 G A 1.122244 2.2334e-05
15:33359370 T C 0.702152 2.6464e-05
15:33359574 A C 1.265485 1.3667e-05
15:33359950 G C 0.028779 2.2338e-05
15:33365618 A G 0.706694 3.2109e-05
15:33368833 A C 0.092482 5.6571e-06
15:33377057 C A 0.124937 7.5298e-06
15:33377152 G T 0.211248 -7.7707e-06
15:33389880 G A 0.145118 1.1238e-05
15:33391737 C T 0.092424 -6.4047e-05
15:33396770 C T 0.091731 9.4711e-06
15:33402167 C A 0.520730 -3.0495e-06
15:33411895 G T 0.108954 1.2517e-05
15:33412653 T G 1.699796 3.9878e-05
15:33418343 C A 0.195058 -8.6183e-06
15:33421075 T C 0.074844 -1.4265e-06
15:33422615 G A 0.141014 3.8824e-06
15:33423862 A G 0.764226 2.8747e-05
15:33424781 G A 0.048162 2.7857e-06
15:33430046 T C 0.125603 -2.0542e-05
15:33431944 A G 0.980461 1.3817e-05
15:33435257 A G 0.842082 -1.3547e-05
15:33438052 G A 0.125787 -1.6518e-05
15:33444959 T C 0.877494 2.4296e-05
15:33446258 A G 0.883658 2.7550e-05
15:33447684 A G 0.549819 1.1196e-05
15:33453001 G A 0.041818 2.6531e-06
15:33456506 C A 1.731268 8.0723e-06
15:33457882 T G 0.024288 -9.6648e-06
15:33459079 T C 0.229325 -2.4447e-05
15:33460966 C T 1.672760 1.4200e-05
15:33466839 T C 0.537604 -1.6662e-05
15:33472836 A C 0.095107 1.3471e-05
15:33473676 G A 0.050715 -5.4411e-06
15:33478617 G A 0.742205 -2.9674e-05
15:33480558 C A 0.056709 -1.4401e-05
15:33481944 G A 0.306470 -1.8486e-07
15:33482148 T G 1.337466 -1.6306e-05
15:33491163 T C 0.166554 1.0535e-05
15:33492669 G A 0.204115 7.5034e-06
15:33493118 G A 0.049189 -3.1237e-05
15:33498680 T C 0.384523 7.3076e-06
15:33501830 A G 0.020899 -3.0836e-05
15:33502385 A G 0.546831 1.3045e-06
15:33506008 G A 0.692187 -8.3922e-06
15:33514656 G A 0.109009 -8.9300e-06
15:33517920 A G 1.124641 -2.3197e-05
15:33518480 T G 0.561501 -3.9861e-06
15:33518545 T G 0.040036 -4.4478e-06
15:33520413 T G 0.954646 5.0250e-06
15:33522285 G A 0.387784 1.4321e-05
15:33523274 A G 0.100710 -2.4904e-05
15:33523822 C T 0.096878 -1.2534e-05
15:33528078 C T 0.105945 8.4717e-07
15:33528268 A G 0.161658 -1.0806e-05
15:33528427 C T 1.428418 -2.9599e-05
15:33533615 T G 0.323340 -1.3636e-05
15:33533971 T C 0.164864 -8.4342e-06
15:33533983 A G 1.451377 -4.2827e-06
15:33534392 G A 0.662714 4.1416e-06
15:33535306 G A 0.495796 -1.4254e-05
15:33536932 C T 0.145325 -3.9091e-05
15:33537514 T C 0.140297 -1.7258e-05
15:33539418 A T 0.176179 -1.7745e-05
15:33540309 C T 0.545117 2.0552e-05
15:33540441 G A 0.769373 3.1465e-05
15:33541774 C T 0.153849 -1.0104e-05
15:33546471 G A 0.027926 -7.8221e-06
15:33552927 T C 0.137230 -5.4928e-06
15:33556697 T G 0.540245 2.1351e-05
15:33564090 C T 0.144741 -5.3955e-06
15:33564755 A C 0.073191 4.9019e-06
15:33566762 A G 1.847351 4.3998e-05
15:33568763 A G 0.435738 -2.6172e-05
15:33574523 G A 0.038897 -5.9729e-06
15:33575097 A C 0.489959 -2.1156e-05
15:33576017 T G 0.170559 -5.9874e-07
15:33578202 T C 0.077564 -2.6295e-05
15:33580085 G A 0.772922 -3.2956e-05
15:33580609 C A 0.443592 4.4322e-05
15:33582066 C T 0.068544 -3.6281e-06
15:33584641 G A 0.144122 1.6378e-06
15:33588651 A G 0.136775 -1.9494e-05
15:33592599 T C 1.320746 2.6425e-06
15:33593447 C A 0.111382 -1.6422e-05
15:33595844 T G 1.036283 6.7234e-05
15:33598985 G A 1.171480 1.7893e-05
15:33602098 T C 0.060092 -9.7464e-06
15:33604771 C T 0.077611 -1.2252e-05
15:33605803 C T 0.027855 1.9387e-05
15:33608855 A G 0.054333 -1.7871e-05
15:33610019 G T 0.107628 -2.3216e-05
15:33613395 C T 0.164422 1.9967e-05
15:33617422 C T 0.707568 2.2726e-05
15:33622773 A C 1.236458 3.0682e-05
15:33629376 G A 0.066725 -5.2349e-07
15:33635641 T C 0.313130 1.1273e-05
15:33637261 C T 0.850078 -3.8009e-05
15:33638335 C T 1.660684 3.9240e-06
15:33638559 A G 0.107251 -3.2352e-05
15:33644802 T C 0.066239 -3.3710e-06
15:33645069 T G 0.027195 -1.5097e-05
15:33646961 T C 0.082928 -1.7355e-05
15:33647559 T C 0.085995 7.9176e-06
15:33651012 C T 0.053564 -1.0626e-05
15:33654039 A G 0.128421 1.2336e-05
15:33657136 C G 0.252168 -1.0824e-05
15:33659922 C G 0.202136 -3.6144e-06
15:33661005 C T 0.180136 2.8901e-05
15:33661286 G A 0.201280 -6.4402e-06
15:33663973 G T 0.053829 2.7662e-05
15:33665515 G C 0.147025 -3.6790e-06
15:33667013 T G 0.202806 1.2998e-05
15:33668414 G A 0.041797 -3.8921e-06
15:33671597 T C 0.042879 2.6257e-05
15:33676468 T C 0.059300 -1.8482e-05
15:33681946 A G 1.593323 -4.8625e-06
15:33685147 G T 0.023418 -2.1354e-06
15:33687168 G C 0.173391 -4.0372e-06
15:33687619 T G 0.600936 -3.7103e-06
15:33690319 G A 0.280771 1.5360e-06
15:33690362 A G 1.737500 -1.2698e-05
15:33690502 C T 0.420357 4.7423e-07
15:33693424 A C 0.083802 -3.9660e-06
15:33693635 C A 0.610146 -8.5107e-06
15:33695537 A G 0.215998 -2.0133e-05
15:33697003 G A 1.137683 -1.5065e-06
15:33698215 G T 0.146869 -1.2791e-05
15:33712398 C A 0.214451 -1.1132e-05
15:33713562 C T 0.410739 2.3221e-05
15:33716020 A G 0.043161 1.4221e-05
15:33716899 C A 0.048706 -8.7440e-06
15:33720854 A G 0.395977 1.5104e-05
15:33727711 G A 0.081263 -1.5568e-05
15:33733670 T C 0.303281 -2.0721e-05
15:33734756 G A 0.365042 -3.2495e-05
15:33735116 C T 0.524671 8.0035e-06
15:33740444 A G 0.021636 8.7025e-06
15:33740861 T G 0.518310 -5.8957e-07
15:33744403 C T 0.028756 9.9553e-07
15:33748434 T A 0.286377 2.2336e-05
15:33752192 T C 0.056410 -2.3346e-06
15:33759652 A G 1.054356 -3.5211e-06
15:33764355 G T 0.201157 -1.6767e-05
15:33766554 A G 0.096633 1.4415e-05
15:33766905 C A 0.070713 -1.1558e-05
15:33776679 A G 0.104205 9.8672e-09
15:33777705 C T 1.064012 -3.8533e-06
15:33780118 C T 0.354299 1.6101e-05
15:33781323 C T 0.221186 1.0714e-05
15:33785483 T C 1.364101 1.3485e-05
15:33788208 A G 0.070043 6.8892e-06
15:33788378 T C 1.178117 2.8918e-05
15:33788558 A G 0.357304 -2.3503e-05
15:33790434 C T 0.068058 -1.3222e-05
15:33792116 A G 0.166860 -2.4727e-05
15:33792552 G A 0.061051 2.0258e-05
15:33793913 C T 0.054401 -4.9525e-06
15:33794552 G A 0.220696 4.4971e-06
15:33794585 G A 0.707095 -2.9282e-05
15:33798096 G A 0.660759 1.6126e-05
15:33801946 C T 0.194854 -1.1259e-05
15:33804910 G T 1.212931 1.2597e-05
15:33806622 T C 0.245127 1.7747e-05
15:33810168 A G 0.649278 9.0850e-06
15:33812915 C A 1.063393 1.1834e-05
15:33815908 T C 0.089412 -5.4394e-07
15:33817859 G A 0.039968 -2.4873e-05
15:33824193 G A 0.049161 1.0426e-05
15:33832420 C T 0.203405 1.3680e-05
15:33841803 C T 1.637089 1.2510e-05
15:33842634 T G 0.023404 -5.1063e-06
15:33843243 T C 0.381107 3.4413e-06
15:33849528 T C 0.429748 -1.8365e-05
15:33855952 A C 1.714605 2.2047e-05
15:33863599 A G 0.048451 2.1290e-05
15:33866078 C T 1.470862 1.3041e-05
15:33872177 T C 1.547276 2.1483e-05
15:33873369 C A 0.255051 4.0937e-06
15:33873657 T C 1.582978 1.0782e-05
15:33873751 A G 0.189227 1.2406e-05
15:33874275 C T 1.083530 -3.0892e-06
15:33875264 A G 0.251685 2.2608e-06
15:33878924 G A 0.204788 -2.6180e-06
15:33883072 C T 0.692166 -1.9072e-06
15:33892035 G A 0.737520 2.9541e-06
15:33892442 A G 0.025992 -7.4424e-06
15:33893769 T C 1.255544 -4.6460e-06
15:33894495 T C 0.337681 -1.0123e-05
15:33905410 G A 0.445156 -3.7740e-06
15:33907850 A G 0.305532 -8.2158e-06
15:33910467 T C 0.037391 -4.3089e-06
15:33911837 T C 0.090969 1.2379e-05
15:33913636 G A 0.093271 1.3422e-05
15:33917831 T G 0.174730 -1.0302e-05
15:33921409 A G 0.100128 2.0362e-05
15:33922339 T C 0.053234 9.6494e-06
15:33922983 A G 0.279778 1.4506e-05
15:33923062 G T 0.059143 2.8078e-05
15:33924054 G T 0.754529 -2.2331e-05
15:33925364 A G 1.688678 -7.3314e-06
15:33931751 C G 0.616748 -6.8662e-08
15:33932670 G A 1.016360 9.2005e-06
15:33932822 A C 0.152278 2.3385e-05
15:33933221 G A 0.101257 -8.1237e-06
15:33937462 C G 1.704151 4.0336e-06
15:33937553 C A 1.342090 -4.9072e-06
15:33937837 G C 0.101937 1.8125e-05
15:33939768 G A 0.046642 1.1963e-05
15:33944000 C T 0.043402 -2.1345e-06
15:33944045 A G 0.101087 -1.3804e-05
15:33945399 G T 0.404259 4.9613e-05
15:33946832 A G 0.039985 3.2075e-06
15:33948663 A G 0.945797 -1.9889e-05
15:33951138 G T 1.643896 1.3435e-05
15:33951910 C T 0.278126 1.5066e-05
15:33953423 C A 1.946568 2.1742e-05
15:33953594 G A 0.178783 7.2803e-06
15:33953619 T C 0.052388 -2.1641e-05
15:33954652 T C 1.945212 2.4007e-05
15:33957791 G C 1.918020 9.1192e-06
15:33965642 G A 0.104317 -1.0228e-05
15:33966355 G C 1.797496 2.3775e-05
15:33967168 C T 1.182482 -2.0486e-05
15:33968766 C T 0.065511 1.8835e-05
15:33972507 A G 1.788929 6.9428e-06
15:33974420 A C 0.309948 1.4493e-05
15:33986058 T G 0.825705 -9.3007e-06
15:33986096 G A 0.201756 -1.5453e-05
15:33987622 G A 0.050671 2.2122e-06
15:33988334 C T 0.033699 -2.5687e-05
15:33989484 A C 1.846206 1.2790e-05
15:33996543 G C 0.023316 -1.0487e-05
15:33999928 T C 0.070669 5.0012e-06
15:34000474 A G 0.026505 -4.4233e-06
15:34006114 C G 0.138121 -2.3910e-06
15:34006922 C A 0.366344 7.4197e-05
15:34007410 C T 0.028773 -1.2534e-05
15:34009570 C T 0.768119 -4.6421e-06
15:34011761 T C 0.453366 -4.1256e-06
15:34014421 G T 0.423033 -2.9722e-05
15:34014518 C T 0.098190 -2.1786e-06
15:34015459 T C 0.032421 6.0377e-06
15:34016112 G A 0.054448 -1.4800e-05
15:34016274 A G 1.712072 -8.9775e-06
15:34016419 C T 0.036514 -1.1045e-05
15:34017054 G A 1.550788 -4.9373e-06
15:34018372 T C 0.358362 2.7433e-05
15:34019377 T G 0.434477 -9.2232e-06
15:34020568 G A 0.224031 -1.9802e-05
15:34021671 C A 0.199706 -2.0981e-05
15:34028128 A C 0.449151 3.3572e-05
15:34028778 G A 0.925255 -1.6750e-06
15:34029690 T C 0.064413 -3.9669e-05
15:34032267 A G 0.099533 -7.4213e-06
15:34033031 A C 0.293527 -3.7736e-05
15:34035491 A G 0.243189 -1.4016e-05
15:34038511 G A 1.213978 -7.8120e-06
15:34041321 G A 0.380189 1.0669e-06
15:34057407 A G 0.917048 2.2473e-06
15:34061860 C A 0.141069 -1.1445e-05
15:34065444 A G 0.046816 -4.4091e-06
15:34065989 G A 0.416635 -1.3431e-07
15:34068609 T C 0.028188 -1.1040e-05
15:34068905 C T 0.138822 7.1838e-06
15:34081503 C T 0.033430 -5.9746e-06
15:34082848 G A 1.304872 -4.3450e-07
15:34083293 A G 0.042352 -1.3636e-05
15:34083419 C A 0.516083 -1.1951e-05
15:34090911 A G 0.062642 2.2075e-05
15:34095222 A G 0.828601 -2.3628e-05
15:34098302 T G 1.211761 9.6270e-06
15:34099822 A G 0.497598 1.2867e-05
15:34100604 C T 0.302445 7.4249e-06
15:34100714 C T 0.128979 -3.6726e-05
15:34105818 T C 0.045245 2.0406e-05
15:34110759 G A 0.211340 6.7112e-06
15:34115281 T C 0.192634 -1.0242e-05
15:34120409 G A 0.343345 -2.2030e-05
15:34123642 C T 0.054220 5.2220e-06
15:34125483 C T 0.887167 1.9330e-05
15:34129357 T C 1.429306 -1.2828e-05
15:34132713 C G 1.076040 -5.0394e-06
15:34134610 C T 0.416723 -7.7462e-06
15:34138105 C T 0.026311 6.0740e-06
15:34139292 G T 1.444041 1.7758e-06
15:34140934 A G 1.769387 1.6426e-05
15:34144951 T C 0.150779 -7.1480e-06
15:34148216 T C 0.025468 9.2135e-06
15:34158266 G A 1.509892 -1.7039e-05
15:34159941 G T 0.075775 -2.7714e-06
15:34159986 C T 0.030442 1.0475e-05
15:34164595 T C 0.080464 -1.7254e-05
15:34165166 A G 0.076612 -1.8503e-05
15:34172646 A G 0.116899 -3.1372e-06
15:34179174 A G 1.786641 -5.2211e-07
15:34188525 T C 1.957264 -5.6311e-06
15:34191265 A G 0.106873 -2.2605e-06
15:34192875 C T 1.375759 5.4301e-06
15:34193509 C T 1.960708 -7.6296e-06
15:34198368 A G 0.854450 -1.4306e-05
15:34202387 A G 0.092363 6.0068e-06
15:34203668 C T 1.334747 9.5876e-06
15:34211027 C T 0.044374 4.0446e-06
15:34213394 T G 1.373362 7.3399e-06
15:34214069 A G 1.518755 5.4236e-06
15:34214402 T G 1.441688 4.7213e-06
15:34220478 C A 0.039050 -1.0573e-06
15:34220860 A C 0.117080 2.1899e-05
15:34225407 T C 0.027042 -1.0368e-06
15:34226918 G T 1.439757 -5.0470e-06
15:34227566 T G 0.039013 2.3854e-06
15:34228184 G A 0.082735 2.6866e-05
15:34237212 C A 0.040903 -4.8188e-06
15:34239415 A G 0.032883 9.7056e-06
15:34241207 C T 0.059901 3.6738e-06
15:34241755 C T 0.046901 8.0795e-06
15:34244904 G A 0.024720 9.5069e-06
15:34244960 C T 0.047207 -2.0158e-05
15:34247622 C T 0.729969 -1.0777e-05
15:34249347 C T 0.090320 1.1977e-05
15:34251957 A C 0.306117 3.7681e-06
15:34256726 A C 1.945011 5.0256e-06
15:34265221 C T 0.060364 -4.2022e-06
15:34272921 A G 1.950733 -2.6279e-06
15:34273277 G A 1.889322 -1.2415e-05
15:34275262 T C 0.252022 1.9883e-05
15:34275568 T C 0.145128 1.4966e-05
15:34283740 G C 0.069418 -7.8267e-06
15:34315910 A G 0.186031 3.1636e-06
15:34318964 C T 0.290120 8.4391e-06
15:34327659 T C 0.375442 -3.7357e-05
15:34331782 A G 1.293204 1.6572e-05
15:34336504 T A 0.141535 -3.7160e-06
15:34352578 T G 1.367262 2.9987e-05
15:34361896 T C 0.046047 -2.8167e-05
15:34378193 C T 0.060592 -2.2292e-06
15:34379605 T C 0.195874 5.7983e-06
15:34381717 T C 0.250995 8.6939e-06
15:34383649 A G 0.112415 -1.4535e-06
15:34383790 A G 0.029925 6.3663e-06
15:34392808 C T 0.519306 -2.2458e-05
15:34393182 T A 0.076357 -1.6239e-05
15:34407467 A G 1.723353 -2.2750e-06
15:34410113 A G 1.923001 9.7180e-06
15:34415008 A G 0.021817 5.0386e-06
15:34416394 T C 1.888561 1.7689e-05
15:34417030 T C 0.240656 -3.5253e-06
15:34424945 C A 0.095878 -1.7777e-05
15:34425765 G A 0.123111 -1.2612e-05
15:34431817 C T 0.992044 -1.7202e-05
15:34437062 T C 0.062543 2.2322e-06
15:34441122 A C 0.105850 8.7533e-06
15:34448442 A G 0.246912 2.2066e-05
15:34467672 T C 0.557326 1.7072e-05
15:34486827 C T 0.552067 1.4836e-05
15:34498314 T C 0.172187 -1.7997e-05
15:34498576 C T 0.307806 -4.0797e-06
15:34500667 A G 0.039486 1.0526e-05
15:34509885 A G 1.725876 1.3347e-06
15:34516995 T C 0.206971 2.4335e-05
15:34517929 C T 0.353252 1.3521e-05
15:34523278 A G 0.201565 2.6987e-05
15:34524984 T C 0.057124 2.1320e-05
15:34534723 G A 0.195656 3.0830e-05
15:34536143 T G 0.079641 2.3756e-05
15:34536299 A G 0.084819 -1.8286e-05
15:34541207 G A 0.024146 -6.1878e-08
15:34542461 G A 0.053850 1.4711e-05
15:34543180 G C 0.021908 3.7403e-06
15:34545921 G A 0.369659 2.3820e-05
15:34546434 C T 1.763950 1.8539e-05
15:34550571 G C 0.059150 -4.4925e-07
15:34560240 C G 0.089157 -3.3406e-06
15:34561968 C T 0.220091 -9.7415e-06
15:34587514 C T 0.473293 8.3641e-06
15:34591028 C T 0.037840 -9.9875e-06
15:34591728 C T 0.024975 -1.0828e-05
15:34594090 C T 0.526925 3.9323e-06
15:34594505 T C 0.111191 2.5805e-05
15:34614257 T C 0.284232 1.6726e-05
15:34617313 C T 0.132049 -5.5679e-06
15:34622516 C T 0.029201 7.5938e-06
15:34624563 C T 0.712892 -3.8557e-06
15:34627780 C A 0.295761 -1.4303e-05
15:34628322 C T 1.957842 -5.9218e-06
15:34633603 T C 0.320416 2.3909e-05
15:34635241 G C 0.023085 1.2389e-05
15:34638544 A G 0.894881 4.6727e-06
15:34638784 G T 0.252488 2.1926e-05
15:34641079 A G 0.305562 9.4379e-06
15:34641699 G A 0.874530 -1.6660e-05
15:34644441 T C 0.152540 1.1841e-06
15:34646330 C T 0.386533 -1.8887e-05
15:34647568 C T 0.662969 -8.7778e-06
15:34648647 A T 0.066171 4.6195e-06
15:34649247 G C 0.115036 1.2502e-05
15:34649631 A G 0.150531 6.2760e-06
15:34652683 C T 0.242027 4.0897e-06
15:34656524 C T 0.235778 -1.1926e-06
15:34656978 T C 0.020742 -6.5186e-06
15:34658293 C T 0.103671 3.6569e-05
15:34658419 T G 1.371726 7.0589e-06
15:34660484 A G 0.123169 3.3098e-05
15:34660810 G A 0.452452 1.7137e-05
15:34666223 T C 0.597920 -1.2053e-05
15:34667075 G A 0.153927 1.9386e-06
15:34669192 C T 0.230974 4.6822e-06
15:34677517 A G 0.882567 1.1780e-05
15:34772952 A G 0.047815 4.8464e-06
15:34870223 T C 1.002931 1.1742e-05
15:34874853 G C 0.191250 1.4511e-05
15:34877449 T G 0.219299 -1.1841e-05
15:34881304 A G 0.782673 2.2111e-05
15:34887231 C G 0.047278 -9.3648e-06
15:34893264 G C 1.045010 -1.1318e-05
15:34899398 C T 0.375888 -5.9180e-05
15:34904343 G A 0.030694 -9.6627e-06
15:34928538 A G 1.126120 3.4167e-05
15:34940830 C T 0.236362 3.0390e-06
15:34950956 A T 0.085897 4.1555e-06
15:34959009 C T 0.085764 -9.5146e-06
15:34972819 T C 0.088287 2.0163e-06
15:34978516 T C 1.198774 -7.3110e-06
15:34978921 A G 0.029629 -1.1888e-05
15:34983455 T C 0.183186 -5.9254e-06
15:34984595 G T 0.627767 -1.6969e-05
15:34985743 C G 1.264503 1.2224e-05
15:34987991 A G 0.633135 3.4990e-05
15:34993527 T C 0.102855 1.1681e-05
15:35006073 C T 0.981539 -1.2782e-05
15:35006660 G A 0.367405 1.2844e-05
15:35010136 C T 0.395705 9.8832e-07
15:35012242 G T 0.708785 -1.7277e-05
15:35013537 C T 0.173146 8.2908e-06
15:35014639 A G 1.466051 -1.1711e-06
15:35014881 A G 1.019008 7.5593e-06
15:35017885 A G 0.031819 1.0605e-05
15:35022388 T C 0.118083 -1.0337e-05
15:35029571 C T 0.432474 8.9652e-06
15:35034741 C G 0.482846 2.9382e-06
15:35035644 G A 0.526347 -1.1036e-05
15:35035716 A G 0.022463 -4.4474e-06
15:35035762 T C 0.034841 1.5429e-05
15:35035866 G A 0.021966 3.4882e-06
15:35036070 T C 0.312940 1.2678e-06
15:35040392 G A 0.184328 -4.3294e-06
15:35040766 T C 0.118079 -1.0195e-05
15:35041966 A C 0.028059 3.8808e-06
15:35044757 T C 0.233704 -4.7380e-06
15:35048380 T C 0.039795 -4.4344e-06
15:35051823 T G 0.055907 -1.2699e-05
15:35053710 A G 0.790870 2.9222e-05
15:35054002 A G 0.594143 -1.2837e-05
15:35060463 C T 0.431852 1.8753e-05
15:35066242 T C 0.292429 1.8982e-05
15:35068309 T C 0.723258 3.3586e-05
15:35070756 C T 1.570052 1.5959e-05
15:35075054 T C 0.032839 5.7396e-06
15:35076293 T C 0.049960 -9.7897e-06
15:35076678 C T 0.256289 1.5491e-05
15:35077112 G T 1.041590 -3.3816e-06
15:35078920 G T 0.342502 9.7404e-06
15:35079834 T C 0.349366 -1.1110e-05
15:35080931 C T 1.279771 -1.6187e-05
15:35083251 A G 0.021504 2.6598e-06
15:35085897 G C 0.216147 9.0781e-07
15:35086366 G A 0.937885 1.3434e-05
15:35086409 G A 0.103171 2.9234e-06
15:35086530 C T 0.047006 -1.4964e-05
15:35088328 T C 0.101981 -2.3467e-06
15:35089134 T C 0.255704 4.0893e-05
15:35089432 A G 0.797122 -2.1982e-05
15:35090060 G A 0.815281 -1.8822e-05
15:35091246 T G 0.103892 6.7264e-06
15:35091844 T C 0.804374 -1.3180e-05
15:35092027 C T 0.141518 1.6924e-05
15:35092127 T C 0.029048 -2.6397e-05
15:35093232 C T 0.799298 -2.6206e-05
15:35094055 G C 0.040743 -2.5009e-06
15:35095603 C G 0.064743 2.8007e-05
15:35098155 A C 0.613559 1.6390e-05
15:35099231 C T 1.223919 1.8552e-05
15:35103105 G A 1.097221 1.5648e-05
15:35103563 G A 0.036585 1.2887e-06
15:35106140 C G 1.067996 -2.0671e-05
15:35106387 C T 0.072790 5.3758e-06
15:35106568 T C 0.941656 5.7679e-06
15:35114333 G A 0.148470 -4.8020e-06
15:35114613 G A 1.825674 1.0328e-05
15:35117465 A G 0.210109 -1.6834e-05
15:35117508 A G 1.809012 -5.3202e-06
15:35120345 T C 0.190002 -1.6583e-05
15:35121240 A G 1.073722 -1.6370e-05
15:35128913 T C 0.034746 3.1749e-06
15:35131932 C T 1.435997 -2.9399e-05
15:35132064 T C 0.053268 -5.6740e-06
15:35137526 C T 0.036310 -1.5178e-05
15:35148249 A G 0.109818 -3.9190e-07
15:35150897 C T 1.622531 4.0200e-06
15:35156982 G A 0.266434 7.1468e-05
15:35170079 G A 0.144809 -1.1157e-06
15:35173524 C T 0.026995 -4.3608e-06
15:35186121 C T 0.043960 9.0131e-07
15:35189409 T C 0.054336 2.5147e-05
15:35189944 T C 0.077380 -2.1964e-05
15:35194122 T C 0.093094 6.0588e-06
15:35199413 A G 1.666124 -8.3789e-05
15:35220364 T C 0.037588 1.9496e-05
15:35221962 A G 0.061550 -2.2857e-05
15:35230924 G A 1.178389 -5.7565e-05
15:35246069 A G 0.089507 -5.6603e-06
15:35259606 T C 1.464168 -7.1606e-05
15:35270466 G A 0.305505 5.0685e-06
15:35273620 T C 0.562463 4.9445e-05
15:35281159 C T 0.258376 6.0800e-06
15:35281729 A C 0.042562 4.9619e-06
15:35282179 T C 0.121717 -9.2473e-06
15:35290946 A C 0.256272 5.5233e-05
15:35300458 G A 0.107686 -3.7623e-05
15:35302869 G A 0.644215 6.1906e-05
15:35307790 C A 0.065719 -3.7808e-05
15:35313624 G A 0.083578 1.5888e-05
15:35313994 C T 0.627138 8.1672e-06
15:35314127 G A 0.113479 -9.6665e-07
15:35316423 T C 0.085200 6.3596e-06
15:35319953 C T 0.165490 8.2469e-07
15:35320931 C G 1.367619 3.1495e-05
15:35322097 T C 0.084550 -9.9777e-06
15:35332631 T C 0.122377 4.3348e-06
15:35333558 T C 0.793243 3.2059e-05
15:35334246 A G 0.292963 -4.8395e-06
15:35339108 C G 0.093033 -9.1938e-07
15:35339141 C T 0.093478 -1.6178e-06
15:35343847 A G 0.155960 -7.2340e-06
15:35346355 T C 0.023656 4.3534e-06
15:35346687 T C 0.026318 -6.0424e-06
15:35349583 A G 0.104616 -8.3484e-06
15:35351419 A C 0.093672 -1.7563e-05
15:35352253 C T 0.049223 4.0292e-05
15:35354440 T C 0.793933 6.2691e-06
15:35359401 T C 0.048046 -1.2566e-05
15:35360863 G A 0.135014 3.5938e-05
15:35362163 G A 0.103154 -1.9034e-05
15:35368072 T C 0.086787 5.3780e-06
15:35370345 T C 0.335906 2.6890e-06
15:35370911 T G 0.103249 -8.9686e-07
15:35378554 G A 0.152598 1.1227e-05
15:35384340 G A 1.477940 -2.5239e-07
15:35385071 T C 0.033927 -1.7697e-06
15:35388672 C T 0.540949 -1.6017e-05
15:35390375 G A 0.089031 1.5586e-05
15:35391189 G A 1.229641 2.3739e-05
15:35393758 A G 0.057001 -1.1046e-05
15:35397948 C T 0.997168 3.4377e-05
15:35402533 G A 0.067935 -1.5481e-05
15:35406895 C T 0.147542 -1.0879e-05
15:35413458 A G 0.060945 -4.9078e-06
15:35419569 T C 1.538175 1.2362e-07
15:35421999 A G 0.679778 3.3017e-06
15:35429409 C A 0.504003 -1.0193e-05
15:35432608 C T 0.076778 -2.4437e-05
15:35433041 C T 0.946082 -2.5226e-06
15:35444614 A C 1.402750 2.9819e-06
15:35446207 C T 0.385989 -2.4190e-06
15:35448802 T C 1.613770 1.5143e-05
15:35450978 A G 0.043756 6.7227e-07
15:35452518 T C 0.168373 -2.1850e-06
15:35454917 C A 0.039203 3.0730e-06
15:35457252 C T 0.081762 1.5900e-05
15:35462981 G A 1.504836 1.5784e-06
15:35476314 C T 0.068887 -1.7766e-05
15:35477005 C T 0.028535 -7.1579e-06
15:35483434 A G 0.109818 -7.7339e-06
15:35484706 T C 0.103127 4.7498e-07
15:35495113 G A 0.023670 -2.2318e-06
15:35497478 C T 0.050280 -1.7117e-05
15:35505776 C T 0.083884 2.8234e-05
15:35510851 G T 0.331493 -2.8020e-06
15:35511111 A G 0.072763 -5.1774e-06
15:35530573 T G 0.074031 -2.0295e-06
15:35537031 T G 1.552947 -1.1112e-05
15:35541843 G C 0.086855 -4.6404e-06
15:35542898 G A 0.099435 1.0486e-06
15:35548468 G A 1.470923 -7.3498e-06
15:35548915 T C 0.044113 1.4748e-06
15:35552010 T C 0.055312 3.4062e-06
15:35554258 T C 1.227142 2.7537e-06
15:35556901 T C 0.060466 -2.5459e-06
15:35559913 A C 0.047778 -8.5431e-06
15:35569955 A G 0.070693 -7.4419e-06
15:35580991 G A 0.086638 5.2184e-06
15:35590332 A C 0.050453 2.1799e-05
15:35595482 G A 0.070468 -1.7342e-05
15:35595611 C G 0.022449 -4.9379e-07
15:35604502 G A 0.132318 7.3134e-07
15:35608732 C T 1.276351 1.7812e-06
15:35620020 C G 0.639979 -3.1113e-06
15:35670038 A C 0.093247 -1.1037e-05
15:35674877 G A 0.087770 -1.2833e-05
15:35684248 A G 0.045326 3.7636e-06
15:35687123 G A 0.036857 2.0350e-05
15:35717267 G A 0.497163 -6.4456e-06
15:35724173 C T 0.028059 -6.3092e-06
15:35726306 C T 0.535897 -6.5061e-06
15:35726780 C T 0.658549 -6.9480e-06
15:35731592 T C 0.181316 3.1594e-05
15:35736855 G A 0.046003 -5.8363e-06
15:35739486 C T 0.193831 4.7780e-06
15:35741648 C T 0.606970 2.8432e-06
15:35741777 A G 0.056838 -6.3212e-06
15:35742076 G A 1.579677 1.1359e-05
15:35762649 A C 1.699106 2.6381e-05
15:35764098 C T 0.087182 -1.3511e-05
15:35783634 G A 0.065025 -6.3848e-06
15:35790058 C T 0.039968 1.9550e-06
15:35814203 C G 0.117879 4.0935e-05
15:35815938 A G 0.043453 1.8832e-05
15:35824769 C T 0.092492 5.4548e-06
15:35846891 A G 0.186222 3.6610e-06
15:35860307 A G 1.512537 2.4922e-05
15:35878310 A G 0.028348 -2.1965e-06
15:35880904 C A 0.116570 3.4747e-06
15:35885457 A G 0.029619 -2.3333e-05
15:35895894 T C 0.038092 -2.4695e-06
15:35899887 T C 0.131043 9.9287e-06
15:35903174 A G 0.060422 2.6262e-05
15:35917203 T C 0.092924 -3.0369e-06
15:35936804 G A 0.056797 2.3484e-05
15:35941742 C T 0.021290 6.6628e-06
15:35944396 A G 0.185736 -9.6810e-06
15:35944606 A G 0.022748 -1.0310e-05
15:35944614 T C 0.030269 -4.0727e-06
15:35949977 G A 0.158201 -1.1018e-06
15:35950483 T C 0.996393 1.0358e-05
15:35951803 G A 0.439322 -1.4778e-05
15:35957061 C T 0.032234 -9.2689e-06
15:35958479 A C 0.130047 2.8520e-05
15:35961083 G T 0.743371 -5.7688e-06
15:35966692 T C 0.176240 -7.9996e-06
15:35967683 G T 0.108825 7.3593e-06
15:35978962 G A 0.032604 2.4466e-05
15:35979078 C A 0.065515 -8.7211e-06
15:35984815 A G 0.055716 6.4113e-06
15:35985688 A G 0.357049 8.9960e-06
15:35988761 G T 0.081422 1.1088e-05
15:35989993 G T 0.033825 -4.9719e-06
15:35990246 C T 0.035821 -1.2417e-07
15:35996672 T A 0.150007 -2.0184e-05
15:35998328 G A 1.048240 5.2312e-06
15:36001248 T C 0.100805 -2.5309e-06
15:36004605 C A 0.170178 -5.8124e-06
15:36013114 G T 0.485430 -7.6902e-07
15:36014106 A G 0.459622 1.3837e-05
15:36016417 A G 0.050032 -3.4521e-06
15:36019192 A G 0.141239 1.1010e-05
15:36019800 T C 0.022843 1.4288e-05
15:36023958 C A 0.220111 -3.7055e-05
15:36027556 A C 0.410665 6.6439e-06
15:36027822 A G 0.082915 4.6982e-06
15:36031284 T C 0.152224 6.9046e-07
15:36034093 C T 0.308738 -4.0169e-05
15:36034561 T C 0.322548 -1.6568e-05
15:36037898 G A 0.329014 -2.9302e-05
15:36038102 T C 0.080304 4.1188e-06
15:36038840 C A 0.063529 -3.6580e-06
15:36039593 C G 0.085312 -1.2500e-06
15:36039864 C T 0.879599 2.4868e-05
15:36043491 G A 0.316160 -2.1635e-05
15:36044826 G C 0.560719 4.8742e-06
15:36045542 T C 0.062594 1.8387e-05
15:36050398 C T 0.036572 -2.6838e-05
15:36059155 T C 0.221495 -1.4828e-05
15:36059349 C T 0.806802 8.0883e-07
15:36062785 T C 0.476434 -4.2788e-05
15:36064261 G T 0.404392 -3.4414e-06
15:36065124 A G 0.078893 -6.5976e-07
15:36068177 G A 0.039900 3.6296e-06
15:36074050 C T 0.545576 2.5806e-05
15:36102017 G T 0.046965 -4.1700e-06
15:36106506 A C 0.022282 -2.3699e-06
15:36108261 T G 0.094379 6.2496e-06
15:36112283 G T 0.495477 -2.2275e-06
15:36116832 A C 0.049903 1.2906e-05
15:36121274 A G 0.107975 1.0389e-05
15:36122215 C T 0.046890 6.4921e-06
15:36123502 T C 0.021735 1.2129e-05
15:36125529 C T 0.153645 -6.8772e-06
15:36125616 G A 0.042797 -5.7172e-06
15:36130014 G A 0.523654 1.6023e-05
15:36131643 C G 0.042250 -1.6601e-05
15:36132271 T C 0.040499 -1.6334e-05
15:36136563 G A 0.175009 7.4477e-07
15:36137621 A G 0.213709 -2.2443e-05
15:36140545 T C 0.228444 8.9512e-06
15:36147028 A G 0.134303 -4.8089e-06
15:36151503 A G 0.062230 -8.1975e-06
15:36153188 G T 0.698643 2.3361e-05
15:36158400 G A 0.356172 2.3253e-05
15:36163040 C T 0.173986 -1.0734e-06
15:36163893 T C 0.238181 -1.4706e-06
15:36164756 A G 0.233898 9.4938e-06
15:36175182 T C 0.196918 1.4051e-06
15:36181554 G T 0.115441 -1.4294e-05
15:36193654 A C 0.290641 1.5151e-05
15:36195957 C T 0.840161 -1.8160e-05
15:36196137 C T 0.127000 2.3545e-06
15:36196925 C T 0.041716 -8.1459e-06
15:36206015 A G 0.052480 2.4611e-06
15:36217163 C T 1.557251 -2.3702e-05
15:36219385 A G 0.078733 1.7528e-05
15:36220253 T C 1.823845 -6.3969e-06
15:36223927 T C 0.053632 9.7744e-06
15:36226347 T C 0.035273 -5.2226e-07
15:36227490 T G 0.025142 -1.7690e-05
15:36228770 C T 0.594534 -1.6161e-06
15:36230452 G A 0.971982 7.8421e-06
15:36231023 G C 0.647731 -2.5678e-05
15:36231401 G A 0.288730 1.0935e-05
15:36233196 T C 1.696879 -3.5938e-05
15:36234120 C T 0.035943 7.1340e-06
15:36236708 G A 0.155464 -9.4891e-06
15:36238180 A G 1.413520 2.7923e-07
15:36241334 A G 0.165738 3.4293e-07
15:36243245 A G 0.531321 1.1715e-07
15:36243255 T C 1.456899 -6.2698e-06
15:36243624 T C 0.191957 1.9379e-05
15:36245126 A C 1.077258 -2.0012e-06
15:36248325 T C 0.127660 7.3546e-06
15:36249148 C T 0.464548 -4.1588e-07
15:36249846 G A 0.614113 -3.9229e-07
15:36251687 T C 0.363465 4.1996e-08
15:36253290 T C 0.038377 -4.9691e-06
15:36253733 G A 0.261168 2.0902e-05
15:36253923 A G 1.791210 4.1693e-06
15:36257150 C T 0.031074 2.6894e-05
15:36257236 G T 0.198264 1.9048e-06
15:36260238 A G 1.034291 2.5640e-05
15:36265726 T C 0.285004 -2.0255e-05
15:36266758 G T 0.072797 -1.3599e-05
15:36274237 T G 0.021528 -9.8420e-07
15:36276700 C T 0.220495 7.6325e-06
15:36277235 A C 0.552594 -4.4636e-06
15:36293605 A G 1.525242 -2.1735e-05
15:36307115 C T 0.039577 1.0556e-05
15:36310703 T C 0.062370 4.0369e-05
15:36313965 T G 0.573101 2.3714e-05
15:36314773 C T 0.158479 9.0852e-07
15:36323418 C T 1.724710 -3.1534e-05
15:36327528 G A 0.839403 9.7286e-06
15:36332361 A G 0.096565 -1.3291e-05
15:36332806 C A 0.701091 -1.0333e-05
15:36338602 T C 0.204102 -1.2456e-05
15:36346247 C G 0.597019 -2.7311e-06
15:36349742 G C 0.340441 7.6485e-06
15:36349846 C T 0.212951 -4.2400e-06
15:36350317 G C 0.547433 1.5403e-05
15:36365452 G A 0.033158 1.0808e-07
15:36366222 T C 1.794787 -1.2006e-05
15:36371285 T G 0.027134 5.8325e-06
15:36382471 A G 0.914001 2.8959e-07
15:36392159 G T 1.211265 1.2319e-05
15:36400774 G T 0.043487 1.7128e-06
15:36401192 C T 1.112602 -4.4639e-06
15:36401661 C T 0.028225 4.6914e-06
15:36403497 A G 0.062992 3.5884e-06
15:36403861 T C 0.080130 2.0636e-05
15:36408810 T C 0.354217 1.2244e-05
15:36417486 G T 0.275260 -1.5714e-05
15:36418389 T C 0.096354 3.9505e-05
15:36420324 A G 0.601626 1.4053e-05
15:36426255 T C 0.047890 1.5777e-05
15:36435611 G T 0.060435 -3.8940e-06
15:36438345 G A 0.025968 1.8623e-05
15:36450808 C T 0.151952 -2.0550e-05
15:36452658 A C 0.344902 2.6010e-05
15:36452931 C T 0.268562 -1.8472e-07
15:36454505 A G 0.665991 -4.6892e-05
15:36462468 T C 0.354115 1.0692e-04
15:36464021 T G 0.164817 1.8041e-06
15:36474180 G A 0.470444 8.8002e-06
15:36480463 G A 0.417043 -2.0529e-05
15:36508793 G A 0.087294 2.6961e-05
15:36510176 G A 0.560865 1.7385e-06
15:36523625 C G 0.140134 -3.2266e-07
15:36524546 A G 0.283450 -9.9562e-06
15:36527559 C G 0.452952 2.3446e-05
15:36528172 T C 0.055516 -9.4794e-06
15:36530775 A C 0.846015 -2.9521e-05
15:36531651 A G 1.657111 -9.3960e-06
15:36538921 G T 0.106472 -8.3206e-06
15:36545501 T C 0.787212 7.1954e-06
15:36546506 G A 0.264003 2.3031e-05
15:36546654 A G 0.038999 -5.9469e-06
15:36558829 C A 0.538694 -7.8715e-06
15:36560271 T G 0.061926 4.7091e-07
15:36563570 G A 0.025298 1.8427e-05
15:36564236 A G 0.026206 -1.1053e-06
15:36566110 G A 1.320865 4.9768e-06
15:36569756 G A 0.115880 3.0287e-06
15:36572148 C T 1.346612 6.5403e-06
15:36572573 G A 0.107489 -4.6965e-06
15:36574083 A G 0.028970 -1.4528e-06
15:36583847 C T 1.513703 8.3216e-06
15:36584531 A G 1.903989 1.5778e-05
15:36586989 A G 0.141616 -1.0870e-05
15:36589264 C T 1.691310 1.6318e-05
15:36589273 G A 0.101984 4.7724e-06
15:36590868 G C 0.240255 2.7652e-05
15:36592699 G A 0.157827 -4.2891e-05
15:36594667 G A 0.796986 -9.7525e-06
15:36600188 G C 1.095496 -1.8518e-05
15:36600570 A C 0.141864 -2.7581e-05
15:36605319 T C 0.118766 7.0620e-06
15:36605335 T C 0.340156 4.2358e-06
15:36608784 A G 0.284399 -7.3420e-05
15:36616591 T C 0.085400 2.9113e-05
15:36622065 G A 0.471940 3.7816e-06
15:36623215 G A 0.566907 1.6369e-05
15:36624753 A G 0.116131 1.4454e-05
15:36632771 C T 0.036324 -2.6813e-06
15:36643077 T C 1.586531 4.0700e-05
15:36644041 A G 0.652474 7.4225e-06
15:36645770 T C 1.974138 -8.3569e-06
15:36647145 A G 0.049393 -6.3118e-07
15:36647577 T C 0.689895 1.0740e-06
15:36650156 T G 0.042352 2.9250e-06
15:36654597 T C 1.551710 4.3540e-05
15:36655632 C T 0.138332 4.4678e-05
15:36656364 A G 0.022755 -2.0692e-05
15:36660548 T C 0.618574 -4.8690e-06
15:36663874 G A 0.059065 4.6032e-06
15:36667773 T C 0.355740 1.7570e-05
15:36668092 A C 0.044374 4.0069e-06
15:36673041 T C 1.393210 -3.2514e-05
15:36674977 A G 0.123900 7.5685e-06
15:36675797 A G 0.024917 3.7275e-09
15:36680697 A G 0.111018 3.0301e-05
15:36682471 T A 0.070502 1.3402e-05
15:36683276 T C 1.888431 -1.8633e-05
15:36685718 A C 0.456997 -1.6807e-05
15:36687339 T C 0.296084 -5.6562e-07
15:36687628 G A 0.064474 -1.3493e-05
15:36688645 C T 0.557163 4.5086e-06
15:36688725 G T 0.653653 -1.7121e-05
15:36689319 G A 1.401420 -1.0149e-05
15:36694773 G A 0.132433 -2.9703e-06
15:36696516 A C 0.114785 -1.2678e-05
15:36701512 C T 1.608626 9.7531e-06
15:36702033 T C 1.270949 6.2331e-06
15:36705500 A G 0.629919 8.9541e-06
15:36706838 G A 0.461036 8.9794e-06
15:36708753 A G 0.781320 4.0140e-06
15:36709909 G A 0.077676 -2.0104e-05
15:36720911 G A 1.693129 1.5544e-06
15:36723698 T C 1.313450 2.0318e-05
15:36724702 G A 0.055981 1.3559e-05
15:36728799 G A 0.645467 4.2154e-06
15:36730630 A G 0.201290 -2.5985e-05
15:36734986 A G 0.469543 -1.3993e-05
15:36738265 T A 0.026906 4.1708e-06
15:36743341 T C 0.057889 -1.8248e-05
15:36761274 A C 0.636756 9.5774e-06
15:36761511 C T 0.129982 -2.5490e-05
15:36761703 T G 1.959104 -3.2577e-05
15:36766056 C T 0.596407 -2.5299e-05
15:36776967 C T 0.700336 -1.8869e-05
15:36783555 C T 0.198206 -1.0310e-05
15:36783813 T C 0.378995 5.2986e-07
15:36796268 T C 0.552886 5.2100e-06
15:36805655 A G 0.156303 5.0208e-05
15:36805698 T C 0.399860 4.9052e-06
15:36813293 T C 0.175893 -8.4581e-06
15:36816133 C T 0.888904 -1.6109e-05
15:36818225 G A 1.066756 -2.2228e-05
15:36827614 C T 0.073423 1.8397e-05
15:36828984 C T 1.308123 6.1048e-05
15:36832703 T C 0.044589 -2.6717e-06
15:36841524 A G 0.505003 -4.4300e-05
15:36857560 G A 1.720756 6.5197e-06
15:36860584 T C 0.115264 -2.1782e-06
15:36868971 T C 0.731839 -1.0443e-06
15:36870688 C A 0.801637 4.4668e-08
15:36871779 A G 0.056471 2.5918e-05
15:36876922 A G 0.478457 -1.0245e-05
15:36878325 T G 1.930909 5.0938e-05
15:36882096 A G 0.241724 4.3033e-06
15:36883647 C T 1.182424 2.8256e-05
15:36889150 T C 0.058035 -9.5340e-06
15:36928867 G A 0.976524 3.7675e-05
15:36936793 T C 1.914134 -1.6148e-05
15:36944625 A G 0.034804 2.0175e-05
15:36946176 G A 0.257693 -1.0938e-05
15:36946303 G C 0.939045 -5.2907e-05
15:36952397 T G 0.020110 4.1874e-05
15:36966342 G A 0.461709 5.2968e-05
15:36971369 A G 0.062972 3.4200e-05
15:36973920 A G 0.067976 2.1161e-06
15:36983962 C T 0.195010 1.2592e-05
15:36984291 A G 0.072171 4.0978e-06
15:36984409 C T 1.165004 1.1868e-05
15:36989469 A G 1.420487 2.8043e-05
15:36989578 T C 0.029480 7.6297e-06
15:37002706 T C 0.202351 -3.6754e-05
15:37008175 G T 0.241952 9.6927e-06
15:37008281 G T 0.345701 3.7630e-05
15:37008845 A G 0.022714 1.1186e-05
15:37031974 T C 0.342502 4.1178e-05
15:37035640 T C 0.123053 -5.5587e-06
15:37045337 A G 0.086022 -1.5797e-05
15:37050815 C T 0.040550 3.5687e-06
15:37053031 G A 0.277640 1.9633e-05
15:37054649 T C 1.352164 7.3172e-05
15:37078689 G C 1.048825 1.1084e-04
15:37079293 T G 0.174051 4.1440e-06
15:37083912 C T 1.835037 9.6447e-06
15:37088056 G T 0.174713 1.6799e-05
15:37089196 T C 0.051229 -7.9651e-06
15:37122105 A G 0.109185 -1.0624e-05
15:37128931 A G 0.326808 -5.8964e-06
15:37134605 T C 0.681093 -1.4281e-05
15:37135231 T C 0.054132 1.6703e-05
15:37140388 A G 1.838818 -1.9984e-05
15:37143401 A G 0.209480 -1.7585e-05
15:37144917 C T 0.177478 5.2547e-08
15:37152139 C T 0.224922 7.0951e-06
15:37152394 C T 0.070744 -4.1628e-05
15:37168502 A G 0.535550 -1.4365e-05
15:37171641 A C 0.533398 1.6519e-05
15:37172918 G C 0.731567 1.9415e-06
15:37173267 A G 1.024785 1.8089e-06
15:37174337 G A 1.003043 1.5908e-05
15:37174748 G A 0.983841 -9.1338e-06
15:37176140 C T 0.039261 7.3225e-06
15:37178333 G A 0.109114 2.2154e-05
15:37178525 A G 0.887214 -4.7575e-06
15:37178741 G A 0.153706 -1.8157e-05
15:37180229 A G 0.443813 -8.1292e-06
15:37181868 G A 0.073960 6.6168e-06
15:37184342 A G 0.124624 4.6561e-06
15:37186014 A C 1.175295 8.4030e-06
15:37186450 A C 0.079073 -9.9540e-06
15:37186654 C T 0.058106 1.2037e-05
15:37186672 C T 0.029606 -1.0366e-05
15:37189922 T C 0.646384 1.1169e-05
15:37190737 A G 1.793845 9.8896e-06
15:37193281 A G 0.137992 5.9311e-06
15:37194831 G A 0.026250 2.5773e-06
15:37197066 C T 0.227462 6.0770e-06
15:37201240 T C 1.695213 8.2392e-06
15:37201699 G A 0.046414 3.8456e-06
15:37206361 A G 0.228189 -1.3356e-05
15:37206503 A G 0.391864 1.5713e-05
15:37212154 T C 1.730499 1.0633e-05
15:37213284 G A 0.326794 1.1531e-05
15:37215271 G A 0.123920 1.0876e-05
15:37221920 C T 0.167210 -1.0627e-05
15:37222961 C T 1.283229 1.6191e-05
15:37224412 A G 0.286557 -2.1884e-05
15:37229391 T C 1.499672 -1.9780e-05
15:37232164 A G 0.088174 6.7119e-06
15:37234627 A C 0.215957 2.3977e-05
15:37244629 A G 0.883835 -9.8096e-06
15:37245747 T C 0.642318 -1.4248e-05
15:37251508 C T 0.107451 -1.8407e-05
15:37258615 A G 0.143262 -1.0230e-05
15:37258958 T C 0.232711 3.3227e-07
15:37267364 C T 1.737330 3.8474e-06
15:37278250 A G 0.024180 -4.8579e-06
15:37281094 T C 0.142412 -1.9119e-05
15:37281805 A G 0.861597 -4.3290e-07
15:37286102 G A 0.710780 -1.2615e-05
15:37293287 A G 0.463263 4.1407e-05
15:37300321 C A 0.061615 5.0993e-06
15:37303370 C T 0.231776 4.1133e-07
15:37310580 A G 0.063169 -1.2116e-06
15:37315283 C T 0.100907 -9.0789e-06
15:37315525 T G 1.051184 1.0636e-06
15:37317437 T C 0.270537 1.0966e-05
15:37321519 T A 0.130975 1.4289e-05
15:37330736 G A 0.028484 2.6726e-06
15:37336573 T C 0.303560 -1.1356e-05
15:37337819 A G 0.506621 1.6552e-05
15:37338287 A G 0.044789 1.9125e-05
15:37342602 C T 1.086101 1.4915e-05
15:37347558 C T 0.465164 7.8204e-06
15:37349802 C T 0.145591 -3.0963e-05
15:37354392 G T 1.368289 3.3114e-05
15:37356924 C T 0.056505 2.4410e-06
15:37357510 G A 0.474996 -9.9160e-06
15:37367400 T C 0.104290 -4.8965e-06
15:37368248 C T 0.071471 2.7777e-05
15:37370177 G A 0.024142 -8.4399e-06
15:37375938 T C 0.277232 2.1185e-06
15:37377129 C G 0.038051 1.0781e-05
15:37393894 T C 1.924932 -1.2608e-05
15:37397583 T C 0.029405 -1.4980e-05
15:37398928 T C 0.076598 3.6678e-06
15:37399773 G A 0.037055 -1.7913e-06
15:37400834 C T 0.048430 -2.0433e-06
15:37404985 C T 0.028620 -1.7542e-05
15:37406531 T C 0.100485 2.8234e-05
15:37409283 A G 0.516402 -5.3873e-05
15:37410388 C T 0.069084 -8.0661e-06
15:37413138 C T 0.431437 2.3727e-05
15:37415816 T C 0.098500 1.7029e-05
15:37421726 C T 0.075646 2.3365e-06
15:37422080 A G 0.412759 5.4758e-05
15:37424430 C T 0.336640 2.0793e-06
15:37425867 C T 0.045779 4.1231e-05
15:37431751 C T 0.449399 -5.1898e-05
15:37437054 A G 0.105836 3.1187e-07
15:37438185 C T 0.045197 4.9418e-06
15:37439458 A G 0.031465 8.4046e-07
15:37442539 T C 1.659838 -8.9255e-06
15:37445006 A G 0.172731 5.4359e-06
15:37446302 T C 0.034522 1.0080e-05
15:37450479 A G 0.040842 -1.2924e-05
15:37454580 A G 0.313470 5.4095e-05
15:37465196 G A 0.101060 7.3739e-06
15:37470634 C T 0.889288 -2.4169e-05
15:37474029 C T 0.151292 8.8159e-06
15:37474747 T C 0.263143 9.7527e-06
15:37486077 T C 0.024401 2.0185e-05
15:37488381 C A 0.112531 1.3614e-05
15:37490628 G A 0.228808 1.4316e-05
15:37492005 G A 0.093227 5.4097e-06
15:37492076 T G 0.042338 1.0118e-05
15:37494957 G A 0.744616 -5.1153e-05
15:37500462 C T 0.210799 9.6216e-06
15:37505263 A C 1.319393 -5.9776e-06
15:37511154 C T 0.034223 2.1822e-06
15:37519451 C T 0.043535 -1.1356e-05
15:37519662 T C 0.027879 1.2282e-05
15:37520775 G A 0.022449 1.5872e-05
15:37526819 T C 0.259192 1.9693e-05
15:37552232 T C 0.853046 9.6387e-06
15:37553629 G A 0.171286 1.2539e-05
15:37555662 T C 0.200807 -1.2971e-05
15:37556758 T C 0.335260 1.8260e-05
15:37562540 C T 0.184298 4.1753e-06
15:37562846 G A 0.196846 -1.6078e-05
15:37563840 A G 0.765174 1.5732e-05
15:37566761 T C 0.689392 1.2165e-05
15:37568607 C T 0.194708 2.1964e-05
15:37577989 A G 0.420799 -3.0176e-05
15:37578324 T C 0.164558 -1.4473e-05
15:37579890 T C 0.354734 4.1628e-05
15:37580294 G A 0.194072 2.7574e-06
15:37582177 T G 0.102787 8.0922e-06
15:37583171 T C 0.169971 -3.0387e-06
15:37583489 T C 0.079134 -1.3810e-05
15:37587218 C T 0.108607 9.3858e-07
15:37588952 C T 0.597148 -2.7340e-05
15:37593687 G A 0.163562 3.3043e-06
15:37604088 G C 0.799686 -5.5850e-06
15:37625680 T C 0.047669 4.5939e-06
15:37631589 A G 0.619611 -8.6961e-06
15:37632680 T C 1.254324 -3.1922e-05
15:37635925 A C 0.141048 5.6652e-06
15:37643647 A G 0.055424 7.5978e-06
15:37652938 G A 0.204642 -6.2183e-05
15:37658698 G T 0.107876 -4.3832e-06
15:37662727 C T 1.897733 -2.7588e-06
15:37668892 A G 0.067799 -6.7828e-06
15:37675583 T C 0.948486 5.2585e-05
15:37689839 A G 0.064743 1.3957e-05
15:37699617 A G 0.055896 2.4603e-05
15:37707540 T C 0.142986 -8.1680e-06
15:37711355 C G 0.193718 1.0227e-05
15:37711776 A C 0.578085 1.0820e-05
15:37716072 A G 0.309295 -7.1238e-05
15:37729549 C T 0.089385 -3.0511e-06
15:37740195 T C 1.085529 -2.0775e-05
15:37752399 C T 0.046193 1.4845e-05
15:37773074 T C 0.037721 -2.1216e-05
15:37774719 C T 0.367980 2.4221e-05
15:37778364 A G 0.220281 -2.6351e-05
15:37782466 C G 0.076486 -5.7530e-06
15:37784608 T C 0.777063 -4.6715e-05
15:37803878 G A 0.054159 4.5157e-06
15:37804731 G T 0.075687 3.9439e-07
15:37805221 G A 0.146315 -4.6642e-05
15:37805271 C T 0.067667 -7.8619e-06
15:37808500 G A 0.047829 -1.3096e-05
15:37809710 G A 0.038207 1.2743e-05
15:37817392 G A 0.093308 9.2799e-06
15:37821157 C T 0.660446 1.7335e-05
15:37832350 T C 0.039163 6.2981e-06
15:37840651 C T 0.160614 1.3431e-05
15:37851388 A C 0.664043 2.4079e-05
15:37854523 T C 0.188765 9.5188e-06
15:37860150 T C 0.066259 2.1576e-05
15:37865832 A G 0.493800 2.2246e-05
15:37887501 C A 0.770233 -4.3006e-06
15:37891759 T C 0.061234 -2.0046e-05
15:37894321 A G 1.198522 -2.0196e-05
15:37899592 G A 0.943475 -2.5926e-05
15:37902790 A G 0.025577 1.0454e-05
15:37912486 G A 0.099200 -1.6908e-05
15:37915853 T C 0.051052 2.8404e-05
15:37925469 C T 0.173673 -2.7246e-05
15:37927030 A G 0.166975 1.4287e-05
15:37929847 G A 0.158490 1.6472e-06
15:37935910 T C 0.066830 -2.3335e-05
15:37935931 T C 0.160478 2.1194e-05
15:37936978 G A 0.487715 -1.7715e-05
15:37937408 C G 1.473259 1.3597e-05
15:37940361 G A 0.312043 -3.5438e-05
15:37942124 C T 0.050623 -2.0827e-05
15:37944765 A G 0.129659 -1.5273e-05
15:37958869 C T 0.510409 1.4184e-08
15:37963885 C T 0.448389 -5.5002e-06
15:37964540 G T 0.667242 -2.0366e-06
15:37964636 C T 0.025461 -1.8849e-05
15:37964833 G A 0.057440 -1.1123e-05
15:37964959 C T 0.683011 1.4081e-05
15:37965898 C T 0.076659 -5.5628e-06
15:37968404 G A 0.854127 -5.5128e-06
15:37968573 T G 0.146461 -2.9794e-05
15:37969185 G A 0.117940 -1.9519e-05
15:37974353 G A 0.198764 4.7784e-05
15:37978309 A G 0.044752 -1.4834e-05
15:37981345 A C 0.523998 -1.3028e-05
15:37981481 C T 0.099295 2.2977e-05
15:37982324 T G 0.020780 1.7178e-05
15:37984153 T G 0.022340 1.4491e-05
15:37986679 A G 0.074358 8.7774e-06
15:37987082 T G 0.040849 -1.2278e-05
15:37990512 G A 0.176097 -3.1262e-05
15:38002458 T C 0.046428 1.5143e-05
15:38004546 C T 0.767017 -1.8510e-05
15:38005063 A G 0.117583 9.9718e-06
15:38008464 G A 0.438543 -2.3170e-05
15:38008560 A G 0.099237 -1.5707e-05
15:38016154 C G 0.214780 1.1812e-05
15:38021835 A G 0.022864 1.5138e-05
15:38039099 T C 0.098092 -1.0714e-05
15:38044612 A G 0.028650 -1.3936e-05
15:38045805 T C 0.453145 3.9261e-06
15:38057409 G A 0.101097 -8.9395e-06
15:38062469 T C 0.555660 3.2115e-05
15:38063269 T C 0.061843 2.1707e-05
15:38066386 T C 0.124699 -1.7403e-05
15:38074118 C T 0.078118 -8.2657e-06
15:38079633 C T 1.740815 8.3726e-06
15:38084793 T C 0.187259 1.9798e-05
15:38088200 G A 1.223882 2.9103e-05
15:38089392 G T 0.047360 1.4214e-05
15:38104472 A C 0.063488 -9.7117e-06
15:38105374 A G 0.082867 1.0106e-05
15:38111728 G A 1.016384 4.4504e-06
15:38117479 A G 0.024533 1.4118e-05
15:38119656 C T 0.543679 -7.6559e-06
15:38120376 A G 0.020341 8.7836e-06
15:38137663 G A 1.774816 -7.5519e-06
15:38138542 T C 0.125640 7.1132e-07
15:38139514 A G 0.075741 -1.8689e-05
15:38140095 C A 0.397439 5.5883e-06
15:38140476 T C 0.051779 -1.3280e-05
15:38143936 G A 0.143809 2.5941e-05
15:38144177 C T 0.966423 -2.5628e-06
15:38151649 T G 0.252042 -1.5466e-05
15:38154285 G A 0.711511 4.5826e-06
15:38160032 G T 0.047774 -3.2690e-06
15:38165688 G A 0.317166 1.6914e-06
15:38170430 T C 0.280268 9.1221e-06
15:38175015 C T 1.047557 1.3671e-05
15:38177745 G C 0.144322 1.5219e-05
15:38187541 A G 0.090486 -1.9576e-05
15:38187783 G A 1.115455 4.0969e-05
15:38188626 C T 0.204629 1.0156e-05
15:38193234 A C 0.068421 1.6830e-05
15:38198156 A G 1.207484 -1.8227e-05
15:38202061 C T 0.063750 -1.3569e-05
15:38204793 T C 0.208198 -5.7951e-06
15:38206270 A C 0.149800 1.7957e-06
15:38218157 T C 1.728980 -1.1931e-05
15:38230027 T A 0.057246 -7.3940e-06
15:38232461 T C 0.078821 -1.0332e-05
15:38232548 T C 0.399309 4.5998e-05
15:38233301 C T 0.138298 -4.2294e-06
15:38236393 A G 0.154930 2.5735e-05
15:38243151 A G 0.050923 -1.7739e-05
15:38244937 A G 0.041206 1.3260e-05
15:38276234 G T 0.108859 4.2546e-06
15:38276796 T C 0.023432 -5.6696e-06
15:38286136 G C 0.107190 1.0527e-07
15:38297066 T C 0.080450 3.0005e-06
15:38298116 A G 0.067374 2.4348e-05
15:38298671 A G 0.093067 -2.4197e-06
15:38300815 G A 0.453506 1.3456e-06
15:38301085 T G 0.120700 -1.2426e-05
15:38302124 C A 0.392034 1.1057e-05
15:38305433 T C 0.073402 1.8122e-05
15:38315531 G C 1.064852 -1.3456e-05
15:38320909 G T 0.421391 8.1480e-06
15:38322465 C T 0.822206 -7.2053e-06
15:38325480 G A 0.035351 3.1878e-06
15:38327408 C A 1.626234 -1.4383e-05
15:38329244 C A 0.925313 -3.1018e-05
15:38331170 T C 0.153505 -2.0817e-06
15:38331801 T C 0.034678 -8.6201e-06
15:38336629 G A 0.218683 -2.3832e-06
15:38337341 A C 0.426987 4.4866e-05
15:38338630 A G 0.033199 4.7204e-06
15:38338652 C T 0.079899 -1.0183e-05
15:38351903 A G 0.025145 9.2972e-07
15:38355543 G A 0.282777 5.5729e-06
15:38361898 T C 0.081191 6.3489e-06
15:38362264 C T 0.218595 -3.0421e-05
15:38363059 T C 0.027930 1.8190e-05
15:38363548 A G 0.034821 3.6947e-06
15:38365892 G T 0.120109 -3.8960e-05
15:38368278 T C 0.574716 -2.7804e-05
15:38375103 G A 0.119483 -2.5363e-05
15:38377361 C T 0.167615 -8.7545e-06
15:38379319 G A 0.058025 -2.8391e-05
15:38380078 A C 0.132896 2.2593e-05
15:38383103 A G 1.223804 -3.1035e-05
15:38386306 T C 0.149317 -1.4132e-05
15:38399917 G A 0.204472 -1.0071e-05
15:38400852 G A 0.265917 1.0681e-05
15:38400866 C A 0.307232 -4.4839e-06
15:38403041 A C 0.060656 -4.3010e-06
15:38408656 A C 0.030071 -3.8205e-06
15:38410679 C T 1.865588 -2.4698e-05
15:38420239 C G 0.025604 -1.9868e-05
15:38421912 C A 0.047037 7.1179e-06
15:38440031 C T 0.748971 -7.7418e-05
15:38454622 G A 0.894463 1.9875e-05
15:38461700 C T 0.227064 1.2617e-05
15:38462321 G A 0.076064 7.9447e-06
15:38464431 G C 0.051633 4.7080e-05
15:38470316 C T 1.078291 4.3383e-05
15:38475257 A G 1.819728 -1.9615e-05
15:38475411 A G 0.346027 -3.0437e-05
15:38476250 G T 0.039809 -2.1469e-05
15:38483126 A G 0.020848 -2.2698e-05
15:38488839 G A 1.234856 1.3214e-05
15:38496448 A G 0.124243 7.9634e-06
15:38498966 A C 0.028678 3.0518e-07
15:38503310 T C 0.275049 4.5565e-06
15:38509927 C T 0.409998 -2.2766e-05
15:38511983 G C 0.203337 -2.0548e-05
15:38514832 G A 1.384058 4.9632e-05
15:38520070 C T 0.224640 1.8823e-05
15:38523665 A G 1.413123 6.1425e-05
15:38528284 C T 0.357916 2.6076e-05
15:38530777 T C 0.091003 2.3711e-06
15:38532900 C A 0.239973 -1.5935e-05
15:38533568 G T 0.816906 -4.0043e-06
15:38535789 A G 0.118742 -9.0667e-06
15:38535997 T C 0.065328 9.1792e-07
15:38538905 C T 0.024635 5.0180e-06
15:38553239 C A 0.021538 3.1641e-06
15:38553368 A G 0.126212 4.1595e-05
15:38556789 G T 1.758667 1.1315e-05
15:38572035 T C 0.097521 8.7004e-06
15:38574153 A G 0.116988 6.9836e-06
15:38577999 G C 0.024248 7.0413e-06
15:38588918 T C 0.168754 -1.0513e-05
15:38596523 A G 0.032988 -9.1264e-06
15:38617546 C T 0.543275 -1.3458e-05
15:38643574 C T 1.802120 1.4736e-05
15:38646696 A G 0.509963 1.5713e-05
15:38646750 A G 0.041481 -8.7656e-06
15:38652890 T C 0.038408 -3.4133e-06
15:38657340 G A 0.076462 -2.5135e-05
15:38657934 A G 1.525786 2.1749e-05
15:38665639 A G 0.137356 6.6044e-05
15:38667117 A C 0.248167 -5.0524e-05
15:38667570 G A 0.141208 5.5146e-05
15:38668128 C T 0.160230 -1.9566e-05
15:38680045 A C 0.557955 -8.2912e-06
15:38682299 T C 0.073453 2.1944e-05
15:38691702 T G 0.425678 -2.1458e-05
15:38712090 G A 1.841935 -4.5565e-06
15:38715226 A G 0.645473 -2.5015e-06
15:38717518 G A 0.201875 -2.3354e-05
15:38724097 G A 0.369010 -2.9874e-06
15:38732571 C T 0.298538 -1.5072e-06
15:38733365 C T 0.248037 -2.0255e-06
15:38751123 A G 0.037524 1.7009e-05
15:38756620 C T 0.049804 -3.3899e-06
15:38761787 T C 0.503167 -3.1679e-07
15:38766578 A C 0.040954 3.4109e-05
15:38777011 G A 0.030483 -1.8460e-05
15:38777833 C A 0.113761 1.5710e-05
15:38779738 C T 0.832331 1.5224e-06
15:38787639 T C 0.063815 4.5352e-06
15:38788713 C T 0.051898 -5.1239e-05
15:38792878 T C 0.062054 -2.8805e-08
15:38815243 G A 0.039302 -1.9882e-06
15:38816287 G A 0.797898 2.0437e-05
15:38816519 A G 0.093601 2.4995e-05
15:38817150 T C 0.621131 3.4058e-06
15:38819889 A G 1.380433 -1.3342e-05
15:38820647 A G 1.562623 -1.9592e-05
15:38821568 A G 0.038112 1.0490e-05
15:38823527 T C 0.047135 8.7494e-06
15:38838264 C T 0.509837 2.1991e-05
15:38852386 T C 0.252600 1.1164e-05
15:38852675 A G 0.733835 1.4158e-05
15:38853635 C T 0.292919 -3.9448e-05
15:38858062 C T 0.420657 5.8306e-06
15:38867290 A C 1.024795 -1.2856e-05
15:38880178 G A 0.212064 -6.2248e-06
15:38883365 G A 1.442014 -5.7438e-06
15:38884761 A G 0.022520 1.7702e-05
15:38889729 C T 0.123692 3.4625e-05
15:38902476 C A 0.389399 7.0753e-06
15:38903824 G A 0.178416 2.7850e-05
15:38904527 A G 0.084849 1.5499e-05
15:38907041 G A 0.390140 9.3992e-06
15:38917854 A G 0.044194 4.6368e-07
15:38918098 T C 0.135272 2.7311e-05
15:38919964 C T 0.386927 6.8976e-06
15:38921947 G A 0.114506 2.9712e-05
15:38928501 C T 0.327654 1.6127e-05
15:38929852 T C 0.046095 -1.9289e-08
15:38930537 G A 0.288053 -2.9759e-05
15:38930879 G A 0.021521 -1.2774e-05
15:38931396 T C 0.229835 3.2748e-06
15:38933809 G A 0.058392 -9.6620e-06
15:38941079 T C 0.038993 3.0566e-06
15:38941557 A C 0.953456 3.2350e-05
15:38946094 A G 0.283127 1.7774e-05
15:38946194 T G 0.035810 -1.4189e-06
15:38950622 T C 0.039050 1.3578e-05
15:38950906 C T 0.333325 1.3304e-05
15:38955647 T C 1.484271 3.8522e-05
15:38968222 G A 0.670251 1.0088e-05
15:38972177 G A 0.463889 -9.9205e-07
15:38973117 A G 1.799835 1.4813e-05
15:38987152 G A 1.714779 -7.3405e-06
15:38988815 G C 0.620882 -2.3205e-06
15:38989168 C T 1.489727 -2.5362e-05
15:38989963 A C 0.063767 -3.3725e-06
15:38991259 T C 0.088967 7.5440e-06
15:38995491 G A 0.587163 2.7988e-07
15:38996981 C A 0.593507 3.2400e-06
15:38999331 C G 0.442857 -6.0203e-05
15:39002202 A G 0.651443 1.3075e-05
15:39002289 G T 0.094488 1.0340e-06
15:39003585 C T 1.578555 -1.5742e-05
15:39003763 T C 0.443935 -3.8018e-05
15:39004481 A C 0.135361 1.3076e-05
15:39004937 T G 1.163273 -1.4520e-05
15:39006156 T C 0.043270 6.5730e-06
15:39006798 C T 0.256979 -1.2973e-07
15:39010060 G A 0.120102 5.2508e-06
15:39010108 A C 0.091316 -4.1949e-06
15:39010253 A G 0.062326 1.6854e-05
15:39017231 T C 0.985092 1.1925e-05
15:39018383 A G 0.095736 -2.2140e-05
15:39019106 C A 0.303342 4.5593e-06
15:39020248 A G 0.444789 8.5918e-06
15:39022235 A G 0.082806 2.7564e-06
15:39024926 G T 1.720939 -1.8945e-05
15:39026305 A C 0.117607 2.4149e-07
15:39028719 C T 0.507631 -4.3032e-05
15:39037051 C T 1.397453 8.1673e-06
15:39038313 T C 0.111443 -1.4213e-05
15:39043368 C T 0.053064 -2.2297e-06
15:39048231 T C 0.640159 -8.7140e-05
15:39048325 C A 1.959461 -1.8948e-05
15:39048498 G C 0.490003 1.1209e-05
15:39050752 C T 1.845927 1.2872e-06
15:39050823 G A 0.065623 8.6969e-06
15:39063641 C T 0.639762 6.0377e-06
15:39064772 A G 0.331214 1.8370e-05
15:39064858 T C 0.301013 4.2647e-06
15:39073566 A C 0.095484 2.6246e-05
15:39086092 A G 0.132070 -3.8661e-06
15:39088964 T C 1.871884 -7.0276e-06
15:39101560 T G 0.145951 1.6049e-06
15:39104735 A G 0.083483 5.2367e-06
15:39107649 A G 0.081467 6.7757e-07
15:39108222 A G 0.037106 -1.3884e-05
15:39108989 G A 0.026427 -1.1430e-05
15:39109646 A G 0.902456 -1.4441e-05
15:39111840 T C 1.493984 -1.0290e-05
15:39112034 A G 0.880510 -1.1985e-05
15:39112702 C T 1.536390 8.9911e-06
15:39113061 A G 1.016700 3.1702e-05
15:39115475 C A 0.042042 6.2835e-06
15:39116076 G A 0.380811 -9.7684e-06
15:39118687 A G 0.086070 -9.8382e-06
15:39119347 T C 0.053347 -6.2627e-07
15:39127087 G T 0.123410 3.1776e-06
15:39133335 T C 0.042549 -7.1771e-06
15:39134231 A C 0.587047 -7.2578e-06
15:39138993 G A 0.033271 1.2662e-05
15:39148649 C T 0.790901 1.8347e-06
15:39150924 A G 0.147583 1.6288e-05
15:39152058 A C 0.461067 -2.7521e-05
15:39152435 A T 0.421320 -2.6637e-05
15:39157332 T A 0.097728 3.2256e-07
15:39158752 T G 0.165480 -5.8783e-06
15:39159221 A G 1.158755 1.5208e-05
15:39159349 A G 1.164279 4.8083e-06
15:39159590 T C 1.128479 -1.4776e-05
15:39159831 C T 0.200127 -2.5447e-05
15:39159867 G A 0.772501 3.7117e-05
15:39159955 G C 1.913981 6.5633e-06
15:39160362 A G 0.103157 1.0552e-05
15:39161147 T C 0.432859 3.9408e-05
15:39162695 A C 1.518884 1.0786e-05
15:39163687 C T 1.392815 1.7344e-05
15:39165053 G A 0.336531 2.4987e-05
15:39167383 A G 0.978659 -1.8730e-05
15:39169241 G T 0.066239 5.0953e-06
15:39169885 T C 0.113588 7.0117e-06
15:39169914 C T 0.087348 -5.6179e-06
15:39170122 T C 0.082663 6.9322e-06
15:39179357 C T 0.170841 3.1385e-05
15:39179819 T G 1.461128 -1.2968e-05
15:39180207 G A 0.323276 4.2804e-06
15:39183370 G A 0.144866 -2.7082e-06
15:39186568 A G 0.149589 2.8340e-06
15:39187846 C A 0.050113 1.2849e-06
15:39192806 G A 0.180592 4.8844e-06
15:39193242 T C 0.994400 3.8480e-05
15:39193316 T C 0.123189 -2.4842e-05
15:39195367 T C 0.091057 -1.2799e-05
15:39195441 G A 0.840912 2.3031e-05
15:39198985 C T 0.998830 6.6067e-06
15:39205468 T C 0.156426 6.0005e-06
15:39209408 G A 0.192848 2.4471e-05
15:39212891 T C 0.900045 -9.4762e-07
15:39219880 T C 0.052905 1.7010e-05
15:39223143 A G 0.034984 1.0360e-05
15:39224897 A C 0.820758 -1.7170e-06
15:39224945 C G 1.943471 -1.3383e-05
15:39228587 C T 0.750490 -1.4621e-06
15:39229276 G A 0.853253 2.3172e-06
15:39235110 A G 0.086043 7.9854e-06
15:39235700 T C 0.043538 3.2852e-06
15:39236370 C T 1.247704 2.4944e-05
15:39237182 C T 0.041808 -1.7069e-05
15:39237995 G T 1.397130 2.0410e-06
15:39238819 G A 0.424590 -3.0881e-05
15:39239162 T C 0.067004 -1.2111e-05
15:39239986 G A 0.593004 -1.0720e-05
15:39241852 C A 0.809528 -3.8937e-06
15:39243458 G C 0.066110 3.8508e-05
15:39263049 C G 0.879687 1.0354e-05
15:39264667 T G 1.630334 -2.1872e-05
15:39266009 T C 1.857160 -1.7455e-05
15:39273700 T C 0.045044 1.7784e-06
15:39286538 G T 0.781480 -2.6892e-05
15:39286961 A G 0.115903 -1.7563e-05
15:39287164 A G 0.057685 4.9486e-05
15:39289254 T C 0.867002 4.8100e-06
15:39290682 G C 0.092798 -3.7534e-05
15:39291535 T C 0.853995 3.4520e-06
15:39300811 C T 0.086791 -1.1682e-05
15:39303200 A G 0.039625 1.1988e-05
15:39315358 C G 0.743235 -3.6156e-06
15:39321191 G A 0.039292 1.7085e-05
15:39324626 C A 1.692098 -1.8916e-05
15:39324646 A C 0.813394 6.8942e-06
15:39325357 A G 0.031731 1.7424e-05
15:39334326 T C 0.091649 4.5838e-06
15:39335937 C T 0.175754 5.4623e-07
15:39344232 C T 0.041658 2.1030e-05
15:39346077 G A 0.037316 -1.3798e-05
15:39347192 C T 0.949312 1.0817e-05
15:39347315 G A 0.430346 2.5801e-07
15:39352927 C T 0.096909 -4.5072e-06
15:39353319 C A 0.370111 1.1042e-05
15:39353486 G C 0.040883 -1.0515e-05
15:39366899 A C 0.888618 9.3313e-06
15:39367923 A G 0.105000 -2.3797e-06
15:39369043 C T 0.052378 -3.3615e-06
15:39369451 A G 0.033855 -7.2609e-07
15:39369688 A G 0.163977 -7.1885e-06
15:39374881 G A 0.352643 2.3375e-06
15:39379253 A G 0.055913 -1.6443e-05
15:39385921 C A 0.274131 -2.0906e-05
15:39391520 C T 0.087668 1.1734e-06
15:39398813 T G 0.024356 -7.9987e-06
15:39400332 T C 0.218224 -2.4368e-05
15:39413773 G A 0.098945 -2.2991e-05
15:39424370 T C 0.229049 2.5262e-06
15:39426121 C T 0.136071 -5.0217e-06
15:39426516 G A 0.075796 -7.8688e-06
15:39471658 C T 0.298868 6.1702e-06
15:39476400 A C 0.034767 -3.9532e-06
15:39478742 T C 0.532392 5.5568e-06
15:39485016 C T 0.083119 3.8345e-06
15:39487972 T C 0.031299 -1.3873e-05
15:39491953 A G 0.087022 -2.0776e-05
15:39493465 T C 0.076346 -1.4179e-05
15:39497993 G A 0.269368 -1.4071e-06
15:39498153 G A 0.323755 6.9216e-07
15:39498782 A G 0.034352 -8.7417e-06
15:39499448 A G 0.022575 -1.5874e-05
15:39506341 C T 0.046404 -1.2887e-05
15:39510774 A G 0.644851 1.3282e-05
15:39516742 A G 0.101770 1.0081e-06
15:39519866 G A 0.160009 1.3987e-05
15:39520813 G A 0.553593 -5.5011e-06
15:39520888 C T 0.307222 4.1637e-06
15:39521402 G A 0.389953 -2.6932e-05
15:39523058 C G 0.037364 9.0537e-07
15:39524396 G A 0.762550 -2.1212e-05
15:39528166 C A 0.577317 -3.9982e-05
15:39529985 C A 0.602268 -1.1173e-05
15:39530508 A G 0.363414 1.0568e-06
15:39531321 A G 0.864446 -1.7209e-05
15:39531658 G A 0.272965 1.3199e-05
15:39532450 G A 0.410233 -5.1615e-06
15:39535787 C T 1.281685 3.1501e-05
15:39537357 T C 0.076584 -1.6743e-05
15:39538881 T C 0.073780 1.2659e-05
15:39544512 T C 0.187752 1.7741e-06
15:39545268 A G 1.870967 1.6055e-05
15:39556482 G C 0.187017 -2.8372e-06
15:39558948 A G 0.060598 1.2531e-05
15:39561203 T C 0.543567 -3.4801e-05
15:39561721 A G 0.069319 -3.3809e-05
15:39562712 A C 0.299939 1.2199e-05
15:39562953 C T 0.042464 3.5487e-06
15:39573535 G A 0.272659 2.4719e-05
15:39578635 C T 0.060785 -5.6648e-05
15:39587911 T C 1.320311 4.3095e-05
15:39592655 T C 0.036793 -1.4112e-05
15:39595840 A G 0.195775 2.8568e-05
15:39598016 G A 0.712460 1.7620e-05
15:39600291 T C 0.063430 3.4656e-05
15:39607019 G A 0.050277 8.3671e-06
15:39607589 A C 0.081980 2.3135e-05
15:39614238 T C 1.092098 6.0012e-05
15:39615016 A G 0.037038 -1.3806e-05
15:39619456 A C 0.159183 6.0982e-06
15:39620334 C T 0.839324 1.1606e-05
15:39622472 A G 0.667365 -2.4390e-05
15:39625778 A G 1.581523 9.2198e-06
15:39629777 C T 0.042749 8.2323e-06
15:39630017 C T 0.732845 -7.4326e-05
15:39634222 G A 0.180500 -5.0254e-07
15:39640506 T C 1.763427 3.6492e-06
15:39642932 T C 0.044497 4.6720e-06
15:39651750 G A 0.088069 4.1180e-07
15:39651902 A C 0.923555 1.5304e-05
15:39655356 C A 0.209769 -1.6469e-05
15:39655622 G A 0.028943 5.8349e-06
15:39661779 T C 1.869022 -8.4709e-06
15:39666960 A C 0.024849 -8.9517e-07
15:39668760 A G 0.021310 2.6226e-06
15:39671514 C T 0.476319 -7.5768e-06
15:39677726 T C 0.069941 -1.9884e-05
15:39680810 G A 1.265713 7.4661e-06
15:39683011 T G 1.254783 1.6251e-06
15:39685230 G A 0.087477 -1.4026e-05
15:39687451 T G 0.022184 1.2260e-05
15:39694872 A G 0.050447 3.9409e-06
15:39710010 A G 1.509899 4.9591e-06
15:39719282 G T 0.237240 -3.7400e-06
15:39722870 A G 0.478780 1.0609e-05
15:39727623 T C 1.565061 1.4108e-05
15:39736283 G A 0.168213 -3.5565e-05
15:39736309 C T 0.069625 -1.4945e-05
15:39742570 C T 1.750786 2.6534e-06
15:39747348 C A 0.193107 -1.3248e-05
15:39771092 C G 0.070839 -2.2608e-06
15:39772645 A G 0.063770 1.5873e-05
15:39787118 G T 0.178939 1.7505e-05
15:39788579 C T 0.031822 3.3051e-06
15:39803564 G A 0.055200 1.8764e-06
15:39809640 A C 0.097952 1.1208e-06
15:39810048 A G 0.410301 1.3032e-05
15:39811561 G A 0.055822 2.0195e-05
15:39813370 T C 0.095603 6.1091e-06
15:39821867 C T 1.117777 3.0946e-06
15:39837154 C T 0.065477 2.1789e-05
15:39842414 A G 0.056995 -2.3394e-05
15:39846307 A G 0.030044 2.0374e-06
15:39854109 A G 0.244573 -1.9710e-06
15:39863423 A G 0.041284 -2.0650e-05
15:39866405 C T 0.059915 -5.1188e-06
15:39880822 G A 0.247646 -1.3577e-05
15:39882178 G A 0.247531 -8.6624e-09
15:39892266 C G 0.053598 -3.2046e-06
15:39893702 A G 0.100305 -5.1147e-06
15:39894537 A G 0.030619 -5.8627e-06
15:39898278 G C 0.094848 1.7662e-05
15:39906286 T C 0.076064 -5.1366e-06
15:39916667 T C 0.248816 -9.8232e-06
15:39929560 C T 0.346354 -1.4737e-06
15:39932896 A G 0.042542 -1.6584e-05
15:39933630 C T 0.599892 7.2897e-06
15:39954099 A C 0.138230 3.3350e-06
15:39956063 A G 0.197159 -1.0401e-05
15:39957673 C T 0.185413 -2.2824e-05
15:39966242 A C 0.070676 -1.6844e-05
15:39978845 T C 0.030666 -2.5305e-05
15:39983206 G C 1.401077 -6.0807e-07
15:39985914 T C 0.106690 1.8650e-06
15:39988430 A C 0.061686 -2.3865e-06
15:39989140 G A 1.734379 -3.9176e-06
15:39989619 G A 1.499968 5.7958e-07
15:40007651 C T 0.234901 -5.7032e-06
15:40015969 T C 0.084428 1.2390e-05
15:40022773 G A 0.596329 -5.8968e-07
15:40030417 C A 0.063413 1.2741e-05
15:40041348 C T 0.083418 1.1778e-05
15:40075764 G A 0.094172 -3.7844e-05
15:40082066 C A 1.084717 5.6109e-06
15:40085637 T C 0.605814 -2.5448e-05
15:40089915 G A 0.023585 5.6845e-06
15:40090215 C T 0.151615 2.0072e-05
15:40091332 G C 0.061547 1.0560e-05
15:40107139 A G 0.021494 -8.4888e-06
15:40112158 G A 1.246429 9.6789e-06
15:40115582 C T 0.047383 9.3126e-06
15:40115767 T C 0.080997 9.5894e-06
15:40118161 T C 0.039118 2.2107e-06
15:40119703 G A 1.974624 -3.2145e-06
15:40123478 T C 0.072630 9.3202e-06
15:40129204 C A 0.796786 -1.1355e-05
15:40133353 G T 0.352970 1.0658e-05
15:40149221 C G 0.064189 3.4221e-06
15:40151853 G C 0.097048 2.4677e-05
15:40153847 C T 1.823964 -2.1240e-06
15:40154128 G A 0.020253 5.9422e-06
15:40154416 A G 0.065263 1.9692e-05
15:40154938 C G 0.144523 9.3635e-06
15:40158127 T C 0.063373 -3.0673e-05
15:40160985 A G 0.107995 -3.3722e-05
15:40164439 G A 0.690490 -3.9376e-05
15:40173227 A G 0.848334 4.2504e-05
15:40173890 G T 0.418420 -1.3422e-05
15:40175179 T C 0.020746 9.8914e-06
15:40179955 G A 0.125419 -8.4529e-06
15:40183016 G C 0.109379 1.2516e-05
15:40184866 A G 0.358457 -2.0324e-06
15:40190137 T G 1.972883 -4.2028e-06
15:40204033 G C 0.070900 6.0046e-06
15:40204216 A G 0.742130 -4.3763e-05
15:40206813 C G 0.207790 -2.0636e-05
15:40212770 T C 0.115006 -1.6875e-05
15:40218069 A G 0.113530 4.7012e-06
15:40224988 C A 0.077149 -6.9177e-07
15:40226040 A G 0.110702 -1.3076e-05
15:40226495 C T 1.712535 -1.5173e-05
15:40229401 G A 0.108366 -5.8364e-06
15:40230401 T C 0.098574 9.7429e-06
15:40232001 A C 0.509899 -3.4246e-06
15:40236565 A G 0.119283 1.7306e-05
15:40256436 A G 0.572428 -1.9162e-05
15:40259848 C A 0.172694 1.3380e-05
15:40265799 G A 1.928757 1.9323e-05
15:40266836 T C 0.216327 2.1874e-06
15:40269843 G A 1.756352 7.7987e-07
15:40269916 C T 0.085560 9.8194e-07
15:40283250 C T 1.282141 6.4023e-05
15:40284523 T C 1.545294 -4.3309e-05
15:40302243 T C 1.119004 2.8950e-05
15:40302973 G C 0.579843 -8.7686e-06
15:40304170 G T 1.835085 -7.1564e-06
15:40308859 T G 0.375354 3.1778e-05
15:40310535 T C 0.027637 -6.7566e-06
15:40314191 G A 0.676344 5.1858e-06
15:40322167 T C 0.100999 -1.4317e-05
15:40322552 T G 1.842054 -6.6783e-06
15:40325829 G T 1.849728 -4.1434e-07
15:40328665 A G 1.427130 3.8914e-06
15:40330629 T C 1.427766 3.8222e-06
15:40331202 T C 0.081762 -1.9414e-06
15:40333050 T C 0.071607 -4.8282e-06
15:40333657 A G 0.567896 -3.4260e-06
15:40340768 T C 0.042178 1.5396e-05
15:40347236 T G 0.914379 1.8123e-05
15:40353889 A G 0.114326 1.5326e-05
15:40358177 G C 0.118249 4.4984e-06
15:40360741 G A 0.691221 -6.0132e-06
15:40379030 C A 0.391146 -1.6104e-05
15:40380818 G A 0.894670 1.0207e-05
15:40381272 T C 0.400210 3.0065e-05
15:40382441 C T 0.306110 1.5293e-06
15:40383779 C A 0.828646 -2.0851e-05
15:40384132 A G 0.104942 -1.1345e-05
15:40385227 G A 0.526388 -1.0228e-05
15:40389196 T C 0.083445 4.7598e-06
15:40389870 A C 0.585001 2.3777e-05
15:40394291 C T 0.148555 1.0504e-05
15:40400195 C T 0.597917 -2.9947e-06
15:40404351 A G 0.061999 2.7144e-06
15:40404501 T C 0.082130 -1.0894e-05
15:40407824 C A 0.499369 3.3750e-05
15:40441260 A G 1.409770 -3.2253e-05
15:40441979 T C 0.066895 2.8639e-05
15:40446978 A G 0.038955 -9.9020e-06
15:40452004 A G 1.001690 -1.1341e-06
15:40475010 C A 0.060959 -2.9815e-06
15:40488851 A G 0.641876 -4.6931e-06
15:40496171 T C 0.027372 -3.1674e-06
15:40501308 T C 0.084326 -1.2472e-05
15:40508324 C A 1.122700 -1.9844e-05
15:40510662 T C 0.052344 -1.0758e-05
15:40516429 C T 1.413106 -2.6172e-05
15:40518772 G A 0.055624 5.3812e-06
15:40520010 A C 1.605369 1.8653e-05
15:40520713 A G 0.373127 1.5858e-05
15:40521918 G C 1.191934 1.6400e-05
15:40526433 A G 0.167693 -1.2227e-05
15:40529130 C T 0.993007 2.8780e-05
15:40531826 C T 1.968759 2.0491e-05
15:40534979 C T 1.395331 -7.5938e-06
15:40538220 T C 0.027372 -1.1099e-06
15:40539564 T C 0.896455 2.2069e-05
15:40539959 C G 0.089973 -1.2559e-05
15:40542954 C T 0.445367 -3.8154e-06
15:40543223 G A 0.692738 -1.9988e-05
15:40544617 A G 0.674668 -1.3196e-05
15:40547197 A G 0.294248 -6.0662e-06
15:40547297 C T 0.116060 1.1581e-05
15:40548869 A G 0.034930 -3.7722e-06
15:40549873 C T 0.234340 -1.0795e-05
15:40550608 C G 0.118001 1.3254e-05
15:40550660 G T 0.205234 -1.6545e-05
15:40551189 T C 0.033648 -3.4990e-06
15:40551636 A G 0.039176 -8.9823e-06
15:40553897 C T 0.263785 1.8324e-05
15:40556503 T C 0.147664 6.8306e-06
15:40556953 A G 0.144819 5.3100e-06
15:40558064 G A 0.147688 3.5670e-06
15:40558482 G A 0.145608 3.7759e-06
15:40558623 A G 0.030483 -4.6191e-05
15:40558744 A G 1.515298 -4.3722e-05
15:40562255 A C 1.569412 4.0812e-06
15:40567367 C T 1.509385 -3.4645e-06
15:40582499 T G 0.435439 -3.2962e-05
15:40584804 A G 0.465069 7.1754e-06
15:40584923 T C 0.035239 -1.1755e-06
15:40588326 A G 0.057977 -1.0724e-06
15:40590265 G C 1.222308 -3.7352e-06
15:40595474 C A 0.097065 -5.6398e-06
15:40595627 A G 1.199301 -1.5336e-05
15:40595770 C T 0.020436 2.2979e-05
15:40596561 G C 0.472354 1.3446e-05
15:40596680 T C 0.019964 1.5036e-05
15:40597229 A G 1.405786 -1.5914e-05
15:40598294 T C 0.638793 6.8958e-06
15:40598964 C T 0.123420 3.6359e-06
15:40603351 G A 0.049348 -4.1062e-05
15:40608078 C T 0.534761 -1.1524e-05
15:40613592 G A 0.269443 4.5967e-06
15:40614200 G A 0.117953 -2.4051e-06
15:40618042 T G 0.029929 -3.3567e-07
15:40620560 G A 0.225629 -6.6489e-06
15:40621701 A G 1.314980 -2.8375e-06
15:40623593 T C 0.155168 1.7474e-05
15:40630073 A G 0.279833 2.1594e-07
15:40632368 G T 0.103722 -2.0905e-05
15:40636798 T C 1.116046 1.5135e-05
15:40640332 T G 0.150282 6.2789e-07
15:40640451 G A 0.046428 1.1418e-05
15:40640903 A G 0.073531 9.3810e-06
15:40642877 T G 0.330255 -1.8074e-05
15:40648077 G T 0.130087 -1.0057e-05
15:40654038 G A 1.058793 -9.3981e-07
15:40654217 T C 0.161284 1.8556e-05
15:40655845 G C 1.321797 2.1933e-06
15:40655873 C G 0.884641 5.1140e-06
15:40659476 A G 0.118871 5.5662e-06
15:40659713 T C 0.026199 1.6465e-05
15:40663410 A G 0.073232 1.1505e-06
15:40664092 A G 0.033420 1.2467e-08
15:40664583 C T 0.039244 -6.2974e-08
15:40665627 A G 0.437221 1.6139e-06
15:40675493 T C 0.260821 3.5104e-06
15:40683702 G A 0.234503 -7.1104e-06
15:40685406 T A 0.285228 -6.1080e-06
15:40694865 A G 0.059929 -2.6618e-06
15:40699940 C T 1.298219 1.4862e-05
15:40700022 T C 0.774935 6.4739e-06
15:40703609 G A 1.877280 1.9627e-05
15:40704394 A G 0.201854 3.2525e-05
15:40705417 A G 0.332628 -1.4239e-05
15:40710723 A G 0.438326 2.2682e-05
15:40719168 T C 0.024795 -2.0961e-06
15:40720078 A G 0.049627 2.2025e-05
15:40720542 T G 1.048906 2.8705e-06
15:40729811 A G 0.251172 1.4307e-05
15:40735159 T C 0.033063 1.4434e-05
15:40747895 G A 0.099802 -8.1457e-07
15:40751555 A C 0.947925 1.7981e-06
15:40756817 A G 0.024020 -1.1446e-05
15:40757035 C A 1.054584 -1.0196e-05
15:40759347 A G 0.040730 -1.2701e-05
15:40761549 C T 0.872612 -5.4767e-06
15:40768279 T C 0.686261 -6.8925e-06
15:40769817 G A 0.033396 -1.0048e-05
15:40779113 C T 0.831913 7.5163e-06
15:40783722 T G 1.880136 -1.7837e-05
15:40811891 A G 0.047210 -7.3387e-06
15:40820392 A G 0.113003 2.4559e-06
15:40826110 G T 1.173075 -1.1358e-05
15:40828922 T C 0.706945 2.7086e-06
15:40841659 G T 1.221087 -5.0523e-07
15:40845952 G A 0.939398 1.4817e-05
15:40856989 T C 1.879833 -1.5690e-05
15:40859951 A C 0.659052 -8.1323e-06
15:40860709 A T 0.924252 1.7752e-05
15:40874385 T C 0.297498 -2.0551e-05
15:40881268 T C 0.101179 -7.5297e-06
15:40888799 G C 0.039295 -4.2646e-06
15:40897105 G A 0.026043 -1.3361e-06
15:40898017 T C 0.119174 1.3339e-05
15:40909118 C T 0.049280 4.1307e-06
15:40909696 C T 0.660671 -1.8950e-05
15:40913840 T G 1.691806 1.6464e-05
15:40914831 G C 0.042715 -1.5253e-05
15:40915190 G A 1.692166 1.5902e-05
15:40916237 G A 0.911251 2.2917e-05
15:40916801 G A 0.168978 -2.6992e-06
15:40925214 A T 0.780201 -9.3258e-06
15:41011738 A G 1.118195 -2.1688e-05
15:41015830 A G 0.020889 7.5675e-06
15:41027511 A T 0.053105 -5.4729e-06
15:41031775 A G 0.994448 -3.2680e-05
15:41046883 A C 0.101995 3.0123e-06
15:41047777 C T 0.127051 4.8396e-06
15:41048058 A G 0.316816 -2.0984e-05
15:41049433 G A 0.026240 -9.1954e-06
15:41052363 A G 0.073640 6.7744e-06
15:41055367 T G 0.914637 -6.4795e-06
15:41055854 A G 0.021589 1.5892e-06
15:41059387 C T 0.073627 -3.3256e-06
15:41066875 T C 0.934441 -5.9446e-06
15:41068771 G T 0.068530 4.8596e-06
15:41080131 C T 0.693849 -2.0081e-05
15:41092886 C T 0.038347 1.0211e-05
15:41101145 T C 0.711137 -1.4310e-05
15:41105926 G T 1.456202 -2.8693e-05
15:41106428 T C 0.060612 -8.8142e-06
15:41107555 T C 0.024543 -1.2766e-05
15:41122859 G A 0.042841 2.0443e-05
15:41123172 A G 0.745635 -1.0537e-05
15:41132778 C T 1.434338 -1.4989e-05
15:41139702 T C 0.037422 -7.1311e-06
15:41141560 T C 0.034624 2.8952e-06
15:41148988 A G 0.021562 -1.6869e-05
15:41155209 T C 0.054673 1.3996e-06
15:41156120 C A 1.536852 -1.1913e-05
15:41159305 T C 0.266485 -1.0048e-05
15:41186990 T C 0.031805 2.9109e-06
15:41193316 T C 1.963234 5.1452e-06
15:41196384 A G 0.049382 1.4739e-05
15:41202700 C T 0.094046 -1.5897e-05
15:41203736 A G 0.449820 -1.2716e-05
15:41204165 G A 0.225711 -6.2150e-06
15:41206630 T C 0.898063 8.6675e-06
15:41214152 T C 1.037956 1.1498e-06
15:41222487 C G 0.264809 -3.6482e-06
15:41227314 T C 0.037259 -8.6686e-06
15:41231410 A G 0.075626 -2.0436e-05
15:41233295 G T 0.020634 -1.8105e-05
15:41238483 G C 0.049131 8.9293e-06
15:41245676 A G 0.810405 1.4351e-05
15:41247629 G A 0.029096 1.6775e-05
15:41247859 T A 0.062268 -2.7641e-05
15:41249871 G T 1.969245 -6.4225e-06
15:41254865 C A 0.140402 9.1992e-07
15:41255424 G C 0.254966 8.3276e-06
15:41256265 A G 0.920257 -1.7376e-06
15:41261915 T C 0.037816 -4.9730e-06
15:41261941 C T 0.061136 -9.5360e-06
15:41262150 T C 0.064559 -7.6622e-06
15:41262840 C T 0.024622 9.0531e-06
15:41265510 C T 0.097724 2.4031e-05
15:41265700 A G 0.037476 6.7446e-07
15:41269464 C A 0.056002 1.3849e-06
15:41272057 A G 0.181197 1.5360e-05
15:41275014 G T 0.757518 -5.4310e-06
15:41282534 A G 0.919795 4.4537e-06
15:41319081 A C 0.056495 4.4442e-06
15:41338269 T C 0.204557 -6.4115e-06
15:41343408 G A 0.031533 -4.7441e-07
15:41343494 T G 0.067028 -1.1491e-05
15:41349015 G T 0.044082 -7.6117e-06
15:41366024 A G 0.038680 -1.9524e-05
15:41374017 A G 0.048607 -7.7122e-06
15:41405065 C T 0.062924 1.7272e-05
15:41410705 A G 0.954255 -2.8577e-06
15:41427864 T C 0.754543 -5.0008e-07
15:41444622 A G 0.050746 1.2633e-05
15:41448790 A G 0.845855 4.2176e-06
15:41454659 C G 0.033356 4.4174e-06
15:41456374 T A 0.523838 8.0601e-06
15:41464350 A G 0.100053 1.5354e-05
15:41476209 C T 1.468669 -4.1316e-06
15:41482231 C T 0.094416 1.3011e-05
15:41486979 G A 0.326747 -1.1297e-05
15:41486990 A G 0.377533 -1.2585e-05
15:41506037 T C 0.104983 -1.0416e-06
15:41514733 G A 0.869780 -1.4277e-05
15:41555249 C T 0.843945 -1.6215e-05
15:41576712 T C 0.054812 -1.5099e-05
15:41620534 G A 0.529743 1.3834e-05
15:41624224 A G 0.098408 -1.1757e-05
15:41634070 G C 1.038833 -1.1408e-05
15:41634588 A C 0.636321 8.0192e-06
15:41648967 G C 0.639700 6.9119e-06
15:41666407 G A 0.056209 -3.2505e-06
15:41685306 G A 0.024258 1.2700e-05
15:41688732 T C 0.080372 -3.3353e-05
15:41689166 A C 0.518905 1.3553e-05
15:41689232 T C 0.518555 1.3640e-05
15:41703513 G T 0.024407 1.0830e-05
15:41704789 G A 0.653708 1.2843e-05
15:41708675 G A 0.042018 1.3225e-06
15:41712936 A C 0.117103 1.0920e-05
15:41732324 A G 0.033648 1.3182e-05
15:41737781 G T 0.047669 6.9559e-06
15:41766423 G A 0.056763 -3.9982e-06
15:41768255 A G 0.023659 1.3173e-05
15:41774423 G A 1.051722 -8.8084e-06
15:41777898 T C 0.223321 2.9463e-06
15:41779314 G A 0.028028 1.1155e-05
15:41792560 G A 0.700282 2.1594e-05
15:41792658 A G 0.443888 3.5194e-05
15:41797296 C T 0.145924 -1.0990e-05
15:41798142 T C 0.058382 1.3016e-05
15:41798485 T C 0.025104 3.3992e-06
15:41805237 T C 0.226282 -1.5427e-05
15:41806726 G T 0.884940 5.4091e-05
15:41810439 C G 0.869630 -3.6058e-05
15:41815649 G A 0.957907 -2.8663e-05
15:41819367 C T 0.378672 -9.8249e-06
15:41819716 T C 1.011155 2.4135e-05
15:41820200 T C 0.103181 -1.5118e-05
15:41822163 T C 0.122400 -5.4065e-06
15:41827345 G A 0.064478 1.2135e-05
15:41827655 T C 1.059585 -1.3407e-05
15:41827757 A T 0.124658 -7.1379e-06
15:41834405 C T 0.714942 -9.8043e-06
15:41838802 G C 0.041614 -7.6707e-06
15:41842637 T C 0.104164 -1.5941e-05
15:41846939 A C 0.078862 -2.3336e-05
15:41848230 C A 0.612607 -1.8762e-05
15:41857137 G C 0.088790 -7.8323e-06
15:41859470 C T 0.233119 2.6012e-05
15:41869162 A G 0.579724 3.1206e-05
15:41878208 C A 1.189071 1.1777e-05
15:41880342 A G 0.431247 -2.3523e-06
15:41890003 T C 0.028293 -1.0649e-05
15:41893120 T C 0.565023 -8.9329e-06
15:41911759 T C 0.360449 -6.9957e-06
15:41914305 A G 0.309741 -3.0746e-05
15:41922252 A G 0.025624 -4.6192e-06
15:41940890 C T 0.029201 -2.4433e-07
15:41948090 G C 0.045765 -1.7240e-05
15:41955532 T C 0.024047 -1.5076e-05
15:41962080 G C 0.020501 1.6759e-05
15:41989091 A C 0.042794 6.6456e-06
15:41991315 T A 1.628284 8.0039e-06
15:42015269 T C 0.120816 6.8666e-06
15:42015413 G A 0.592963 -9.5124e-07
15:42018654 C T 1.631561 3.7481e-06
15:42021512 C T 0.123148 -2.4467e-05
15:42032383 G C 0.691058 3.7844e-05
15:42041723 G A 0.029017 -1.0050e-05
15:42041750 G A 0.027991 3.0152e-06
15:42043581 G T 0.095277 -1.1927e-05
15:42045660 G A 0.507787 3.2188e-05
15:42045765 T C 0.028990 -1.0165e-05
15:42065979 T C 0.038054 4.3562e-06
15:42075839 G A 0.054336 -1.2301e-05
15:42082184 C A 0.092781 -6.0856e-06
15:42084329 A G 0.034518 1.3449e-05
15:42086911 G A 0.397725 -1.2015e-05
15:42091212 G A 1.349407 7.6769e-06
15:42104305 A G 0.027943 -1.2747e-05
15:42104916 A G 0.045602 1.0279e-05
15:42105918 G C 0.740073 9.6834e-06
15:42115747 C G 0.668901 2.1751e-05
15:42120342 G A 0.108288 -1.3573e-05
15:42127734 G A 0.679064 3.0352e-05
15:42132896 T C 0.619910 1.3387e-07
15:42134097 T C 0.298909 -2.5785e-05
15:42141200 C G 0.401910 -1.1633e-05
15:42143118 C T 0.118922 -9.5066e-06
15:42143227 C T 0.664111 1.5007e-05
15:42143533 G T 1.812456 2.3743e-06
15:42145936 C G 0.661320 -1.2229e-06
15:42149472 C T 1.088633 2.1490e-05
15:42150888 A G 0.606185 -4.5847e-06
15:42154738 A G 0.261368 -4.7293e-06
15:42155702 G A 1.687437 6.9435e-06
15:42159290 T C 0.515077 -8.1292e-06
15:42162467 A G 0.074293 -6.7093e-06
15:42162957 T G 0.689501 -8.2140e-06
15:42166475 A G 0.259213 -2.4161e-06
15:42166500 T C 0.883141 2.8796e-05
15:42167089 C T 0.030452 -5.5407e-06
15:42168400 T C 0.594581 -7.4122e-06
15:42171462 T C 0.491506 -1.3060e-05
15:42171537 G A 1.690198 6.9176e-06
15:42171655 A C 0.073882 -3.5568e-06
15:42172166 C T 0.098595 -7.1644e-06
15:42179211 C T 1.639221 1.5232e-05
15:42179251 G T 1.102637 2.6690e-05
15:42187492 C T 0.526711 -2.2739e-05
15:42188035 G A 1.738095 1.3101e-05
15:42190069 C T 1.161944 2.4268e-05
15:42193571 G T 0.637650 2.3955e-05
15:42194217 C T 1.113296 -3.0098e-05
15:42200495 C G 0.079875 -1.7698e-06
15:42204503 G A 0.041570 1.5636e-06
15:42205772 A G 0.571524 -5.2701e-06
15:42214225 A C 0.119725 8.3204e-06
15:42218634 T C 0.160448 -7.6767e-07
15:42220257 T C 0.164517 -5.7710e-05
15:42224824 C T 1.124420 -1.6455e-05
15:42226256 A G 0.059171 -6.8149e-06
15:42231296 A G 0.081463 4.9578e-06
15:42231729 G A 0.073021 -1.5582e-05
15:42235316 T C 0.330565 -3.0529e-05
15:42238141 A G 0.150558 1.4084e-05
15:42250515 C T 0.220856 2.0616e-05
15:42251673 T C 0.277918 -1.3438e-06
15:42261851 A C 0.144013 2.6921e-05
15:42264135 T C 0.027212 -1.0220e-05
15:42270697 T C 1.777788 -3.3433e-05
15:42270730 T C 1.288737 3.9896e-06
15:42271067 G T 1.170134 -1.0005e-04
15:42272247 C T 0.021677 -4.4299e-06
15:42272711 T G 0.529573 1.0646e-05
15:42273259 C G 0.344535 2.0712e-05
15:42276359 A G 0.188809 -8.8792e-06
15:42284351 C T 1.905223 -1.4336e-05
15:42287606 C T 0.105847 2.0644e-05
15:42287987 C T 0.450585 1.5306e-05
15:42299241 T C 0.021847 -4.7078e-07
15:42299418 A G 0.302897 1.5081e-05
15:42300105 A G 0.062693 -1.9175e-05
15:42300302 T C 0.098017 -3.0650e-06
15:42301497 C T 0.708186 -1.5189e-05
15:42307006 T C 0.808675 1.0134e-05
15:42309566 T C 0.040169 3.5692e-06
15:42311454 G T 1.702012 -2.5596e-05
15:42313663 C G 0.375670 -5.3962e-06
15:42313965 C T 1.975147 -1.8638e-06
15:42314362 T C 0.067826 1.2779e-05
15:42325608 G A 0.363376 -1.3890e-05
15:42326259 T C 0.807849 -1.5726e-05
15:42330954 C T 0.059242 -4.9643e-06
15:42332368 C T 1.930759 5.3728e-06
15:42332784 G A 0.280553 -6.4021e-06
15:42332937 A C 0.100002 -3.2577e-06
15:42334224 A G 0.303145 -9.6176e-06
15:42336018 T C 1.596638 3.3622e-05
15:42342226 C T 0.349835 -2.7416e-06
15:42342818 A G 0.181391 -1.6976e-05
15:42343027 T C 0.531521 -1.2353e-05
15:42343183 T C 1.066157 4.9336e-05
15:42345046 C T 1.367602 3.7774e-05
15:42351338 C T 0.873642 3.3405e-05
15:42353894 A G 0.134783 -4.2774e-06
15:42354274 T C 0.168859 -5.6215e-07
15:42358580 G A 0.708917 5.1423e-05
15:42363395 T C 0.237529 -1.3231e-06
15:42366224 A G 1.276144 2.0067e-05
15:42371752 T A 0.703467 3.9995e-05
15:42386630 T G 0.222175 -4.0180e-06
15:42391013 A G 1.563279 3.5167e-05
15:42392164 T C 0.787141 3.2786e-06
15:42394185 C T 0.198791 2.0943e-05
15:42395260 C T 1.367810 3.5132e-06
15:42395956 C A 0.208209 -2.7265e-05
15:42396877 A C 0.403902 8.2150e-06
15:42402489 C A 0.161437 2.2369e-05
15:42411022 G A 1.813051 1.4185e-05
15:42411189 C T 0.224973 -7.7586e-06
15:42411242 C A 0.668055 1.0450e-05
15:42415350 A G 0.076863 -3.2693e-05
15:42415978 C A 0.720382 1.5323e-05
15:42430535 T G 0.966345 1.4744e-05
15:42431858 C T 0.208770 -4.9003e-05
15:42434254 A G 1.068785 3.7884e-05
15:42434824 T C 0.058582 -1.2092e-07
15:42436002 T C 0.772168 -3.8495e-06
15:42437431 C T 0.891930 3.0366e-05
15:42437522 G A 1.421643 -1.7163e-05
15:42437550 A C 1.206675 -1.8487e-05
15:42439444 T C 0.124315 1.2388e-05
15:42439874 A G 0.026148 -1.6239e-05
15:42440805 G A 0.086325 -1.2770e-05
15:42442823 C G 0.111266 4.5798e-05
15:42459558 A G 0.153380 3.4980e-05
15:42467212 T C 0.052435 3.6068e-05
15:42468140 T C 0.058501 1.9249e-05
15:42483779 T C 0.158204 2.8292e-05
15:42484321 C T 0.059419 -2.4685e-06
15:42496241 T G 0.052119 -3.0926e-05
15:42502282 T C 0.030524 -6.0215e-06
15:42503678 T C 0.045541 -3.0956e-05
15:42520410 G A 0.196075 -2.0958e-05
15:42522314 G T 0.115033 -3.8307e-07
15:42524104 G A 0.064654 -2.2074e-05
15:42528739 C T 0.045401 -2.9382e-06
15:42537671 C T 0.025512 2.3962e-06
15:42549777 A G 0.033719 -7.3190e-06
15:42570718 G A 1.731472 -9.4774e-05
15:42579949 A G 0.023268 -1.5244e-05
15:42583993 G A 0.128744 -2.2440e-05
15:42585029 T C 0.071695 9.8387e-06
15:42589186 G T 0.026216 1.5764e-05
15:42602621 T C 0.025930 7.1533e-06
15:42615305 G A 0.427239 7.9493e-06
15:42615492 G A 1.888146 -5.0604e-05
15:42618531 A T 0.196710 -2.2920e-05
15:42631928 C T 0.157204 2.5119e-05
15:42643529 C T 0.269524 9.7737e-05
15:42643538 G A 0.110746 4.7074e-05
15:42645527 T C 0.102086 -1.0625e-05
15:42651682 C A 0.093097 -1.1352e-05
15:42681199 A G 0.075551 1.2514e-05
15:42683787 A G 0.035324 -1.3149e-05
15:42684041 A G 0.039547 -9.8071e-06
15:42684455 G A 0.253331 1.0642e-05
15:42687263 A G 0.096606 -1.4521e-05
15:42688772 G A 1.807614 1.6506e-05
15:42701203 C G 1.255378 1.8428e-05
15:42703356 A G 0.051497 -3.3627e-05
15:42704105 T C 1.928944 6.4271e-06
15:42705713 T C 0.023993 7.0743e-06
15:42714028 G A 0.094906 2.0308e-06
15:42719131 A G 0.052554 -1.4255e-06
15:42734320 T C 0.144520 2.5311e-05
15:42742435 C T 0.153703 2.7834e-05
15:42742464 G A 0.029487 1.6995e-05
15:42744094 G A 0.305753 5.6143e-05
15:42745702 A C 0.030819 -3.4442e-05
15:42761379 A G 0.055359 -2.7110e-05
15:42761436 T C 0.487980 9.7958e-05
15:42763217 A G 0.153978 3.1221e-05
15:42772605 C T 0.083503 -1.1281e-05
15:42772801 G A 0.265581 1.7675e-05
15:42777917 G T 0.026168 -1.3458e-06
15:42787459 A G 0.093669 -7.2716e-06
15:42791676 C A 0.169345 -2.5220e-06
15:42808309 A G 0.165330 2.0349e-05
15:42809806 T C 0.042950 -2.3099e-05
15:42832125 A G 0.025669 -6.6970e-06
15:42839880 G A 0.076812 1.1484e-05
15:42850380 G A 0.491757 4.0604e-05
15:42861362 T C 0.308490 3.2039e-05
15:42868286 G A 0.487106 1.6949e-05
15:42876014 C T 1.427232 -4.7642e-05
15:42876902 G T 0.049518 3.2817e-05
15:42916041 G T 0.049525 4.1470e-06
15:42927182 G A 0.026250 -9.7356e-06
15:42934631 C A 0.960739 -1.2540e-05
15:42953382 G T 0.052330 -8.6718e-06
15:42958928 C A 0.372532 -1.4917e-06
15:42971620 C T 0.439947 -1.1984e-05
15:42972364 C A 0.043521 2.3845e-05
15:42976706 T C 0.062217 1.1777e-05
15:42981022 G A 0.434382 -1.5645e-05
15:42981806 A G 0.392945 -1.8801e-06
15:42982340 T C 0.375062 2.5646e-06
15:42983923 G A 0.371951 2.4588e-06
15:42998365 C T 0.418977 -1.1299e-05
15:43011353 C G 0.054050 -1.3244e-05
15:43011537 T G 0.422887 -7.1132e-06
15:43013947 T C 0.389739 -2.9041e-07
15:43018518 T C 0.037877 -1.7598e-06
15:43020983 A G 0.376955 -2.4010e-06
15:43022690 A C 0.390255 -7.3292e-06
15:43023327 A G 0.166523 1.0361e-05
15:43023482 C T 0.410250 -6.6363e-06
15:43031586 G A 0.150680 4.4016e-06
15:43041246 G A 0.020916 1.9040e-05
15:43041889 A G 0.047499 3.4376e-05
15:43062936 C T 1.887442 1.8066e-06
15:43075202 G A 1.589604 7.3379e-06
15:43080038 A G 0.044487 -7.2838e-06
15:43094716 C T 0.053190 8.3846e-06
15:43111335 C T 0.215018 5.4006e-08
15:43136266 C A 0.127058 -1.4720e-05
15:43137201 C T 0.311176 -1.1125e-05
15:43153697 C G 0.060241 3.7366e-05
15:43164603 C G 0.050984 1.2389e-05
15:43170793 G A 0.618278 -2.8908e-06
15:43175949 T C 0.057494 -1.2956e-05
15:43204086 T C 0.607072 -6.4188e-06
15:43205532 T C 0.023714 1.9638e-05
15:43217186 A G 0.053731 -1.3277e-05
15:43235584 G A 0.055886 5.9603e-06
15:43237414 T C 0.182217 1.0418e-06
15:43255632 G A 0.059419 2.7897e-06
15:43256191 C T 0.149905 -4.5313e-06
15:43273307 T C 0.110409 2.4311e-06
15:43305647 T C 0.029670 -3.5360e-06
15:43308155 A G 0.080797 2.8223e-07
15:43317071 C T 0.073467 -1.1452e-05
15:43317335 G A 0.133307 -1.9728e-05
15:43338652 C A 1.393876 6.5444e-06
15:43339151 A C 0.060095 -1.2349e-05
15:43344886 T C 1.751235 -6.8243e-06
15:43357124 A C 0.359076 -1.0326e-05
15:43395847 A G 0.059106 -1.2348e-05
15:43399237 C A 0.096004 -3.0063e-05
15:43414673 T G 0.026260 -1.3288e-05
15:43419860 T C 0.102018 1.0374e-05
15:43421628 T C 0.040206 3.7394e-05
15:43421665 C T 1.719889 -4.2548e-06
15:43434333 A C 0.268681 2.2165e-05
15:43436410 G A 0.433025 -9.6536e-06
15:43472736 G A 0.046146 -5.7276e-06
15:43478797 G A 0.195935 -9.6568e-06
15:43494816 A C 1.791747 -3.0037e-06
15:43499393 A G 0.039489 3.2327e-06
15:43509980 T C 0.113959 -3.7795e-06
15:43524420 A G 0.162328 -1.0337e-05
15:43526492 G A 0.026937 -7.8586e-06
15:43527819 C T 0.037112 -2.0862e-05
15:43531411 C G 0.207549 2.1900e-07
15:43532085 A C 0.024346 1.4272e-05
15:43538360 A G 0.078859 -9.0399e-06
15:43538741 C T 0.042416 1.8579e-05
15:43541139 T C 1.538729 3.1915e-05
15:43550822 A G 0.066365 -1.0462e-05
15:43559231 C T 0.434508 -3.2487e-05
15:43559960 A T 0.646554 -2.3403e-05
15:43560825 A G 0.643794 -2.3987e-05
15:43569097 T C 0.026434 -7.7210e-06
15:43571211 A G 0.060816 -3.0404e-06
15:43571463 A G 0.112915 1.7322e-05
15:43588888 A C 0.243325 -5.5429e-07
15:43609509 G A 0.250298 2.9835e-06
15:43620073 C A 0.223423 -1.6930e-05
15:43622265 A C 0.191407 2.2970e-06
15:43632549 C T 0.632789 -1.0925e-05
15:43642852 T C 0.047594 3.4622e-06
15:43648629 T C 0.564751 -1.5306e-05
15:43658935 T C 0.381973 -1.3571e-05
15:43659320 T C 0.059878 1.8803e-05
15:43661459 T C 0.221855 4.9649e-06
15:43661802 C T 0.603829 -5.7969e-06
15:43662829 A G 0.215498 3.5255e-06
15:43680665 A G 0.040635 8.3534e-06
15:43688916 G A 0.261134 1.7700e-05
15:43695083 A T 0.648064 1.7624e-06
15:43699303 T C 0.191206 -5.9731e-06
15:43713634 C A 0.337072 1.3822e-05
15:43719820 C A 0.119296 -1.1703e-05
15:43733730 G A 0.025788 -1.9340e-05
15:43741756 G C 1.938677 1.6298e-05
15:43762196 T C 0.218167 7.9224e-06
15:43767774 C G 0.600018 -6.0180e-06
15:43768088 T C 0.028365 2.5717e-06
15:43768642 C T 0.050443 -1.2491e-05
15:43798039 C T 0.161162 1.1337e-06
15:43800938 T C 0.050593 3.0945e-05
15:43811843 G C 0.568403 -2.1674e-06
15:43818052 A G 0.196479 3.7738e-06
15:43818079 A G 0.385366 -7.9698e-06
15:43818115 A G 0.030847 -8.9482e-06
15:43818926 T C 0.051198 6.5857e-07
15:43819150 G C 0.035039 -2.9925e-06
15:43819450 G A 0.020171 -2.8913e-05
15:43820717 T C 0.049321 -4.2129e-06
15:43822828 A G 1.738343 1.0452e-05
15:43826557 T C 0.582546 -3.7182e-06
15:43849311 A G 0.041355 6.9305e-06
15:43910440 G A 0.553624 -5.8313e-06
15:44013509 C G 0.193732 3.2934e-06
15:44014148 T C 0.066229 -1.6869e-05
15:44020902 T C 0.363723 2.3256e-06
15:44030018 A G 1.456382 7.2198e-06
15:44047570 C T 1.645348 9.3645e-06
15:44061584 C T 0.049206 6.1133e-07
15:44063859 A G 1.452302 4.1459e-06
15:44064263 G A 0.053401 -1.3095e-06
15:44067985 G A 0.044255 6.2185e-06
15:44069069 C G 0.187674 1.1973e-08
15:44102309 C T 0.184967 3.3351e-06
15:44102533 G C 0.114479 -1.1856e-05
15:44120559 G T 1.641683 1.2090e-05
15:44160582 T G 0.181221 -5.5400e-07
15:44169741 C A 0.390874 7.7608e-06
15:44176103 G A 0.220750 1.9178e-07
15:44177102 A G 0.068190 1.6248e-06
15:44179018 A G 0.039271 3.6175e-05
15:44179703 A C 0.312845 7.4125e-06
15:44199560 T C 0.058521 -2.9951e-05
15:44200808 G C 0.177080 1.2276e-05
15:44218136 T C 0.080542 7.5681e-06
15:44242458 G C 0.174656 1.0949e-05
15:44245728 G A 0.053918 2.0871e-05
15:44245931 T A 0.086740 -2.0405e-06
15:44250313 T C 0.511932 1.2927e-06
15:44260462 G A 0.056515 -3.3391e-05
15:44262465 G C 0.104286 -8.1095e-06
15:44271206 G A 0.296662 5.6553e-07
15:44278161 G A 1.908759 1.3834e-05
15:44284006 G C 0.057464 -1.2789e-06
15:44286489 C T 0.086767 -1.1579e-05
15:44291711 C T 0.086002 5.7296e-06
15:44299426 G A 0.029684 4.2112e-07
15:44310844 T C 0.078777 3.4146e-05
15:44312025 A G 0.043681 1.3778e-05
15:44324041 C T 0.034450 -8.9591e-06
15:44328112 T C 0.403494 -3.9241e-06
15:44347500 C T 0.118705 -3.0025e-05
15:44365946 T G 1.895707 2.4500e-05
15:44373887 G A 0.170831 -1.0100e-05
15:44380224 C T 0.076343 -5.0050e-06
15:44388947 A G 0.055060 -2.0407e-05
15:44401266 A G 1.559427 1.4512e-05
15:44401402 C T 0.052942 2.0368e-05
15:44412598 T C 1.908487 1.5710e-05
15:44428982 T C 1.886959 1.0704e-05
15:44445501 C T 0.052242 7.6812e-06
15:44450406 T C 0.072858 -8.5610e-06
15:44453448 A C 0.048390 -3.0868e-06
15:44457653 A C 1.861556 7.9407e-06
15:44460802 G A 1.935998 1.0188e-07
15:44462139 A C 0.040233 -2.9993e-06
15:44468168 T C 0.113098 1.7801e-05
15:44474906 C T 0.285571 -1.3517e-06
15:44484893 G A 0.083262 1.1897e-05
15:44492719 A G 0.028922 6.6741e-07
15:44505872 T C 0.601531 6.9174e-06
15:44506947 A C 0.038588 -9.0031e-06
15:44515959 T A 1.205985 1.5698e-05
15:44517349 T C 0.126116 9.8129e-06
15:44529513 T C 0.061513 1.2657e-06
15:44542807 T C 0.035630 -5.5857e-06
15:44543579 A G 0.067408 2.8194e-07
15:44551578 G C 0.754890 3.3539e-06
15:44556683 T C 0.053860 -3.6948e-06
15:44578980 C T 0.065501 5.5322e-06
15:44582886 A G 1.000581 -2.6576e-06
15:44598642 C T 0.381980 9.5031e-06
15:44599883 A G 0.061034 -3.4304e-05
15:44604615 T G 0.056525 4.3653e-06
15:44623702 C T 0.030411 1.7969e-05
15:44633071 A G 0.063328 3.7809e-05
15:44646753 A G 0.064702 -2.6409e-05
15:44720011 T C 0.069754 1.2190e-05
15:44728169 C T 0.466313 1.0786e-05
15:44733251 A G 0.051698 2.3570e-05
15:44750291 T C 0.043980 1.2237e-05
15:44774202 T C 0.158493 6.4650e-06
15:44774343 G T 0.022374 3.8870e-06
15:44777942 G A 0.281954 1.1246e-05
15:44778639 T C 0.059055 7.1021e-06
15:44812694 A G 0.074942 -4.3210e-06
15:44820363 C G 0.160988 -1.0635e-05
15:44821843 G A 0.850285 -6.6997e-06
15:44822191 C T 0.282559 1.0136e-05
15:44831149 A G 0.050460 3.1476e-05
15:44849698 A G 0.050073 2.8806e-05
15:44856015 A C 0.026859 -5.2637e-06
15:44862529 G A 0.106414 8.0965e-06
15:44868503 C T 0.087773 -4.0734e-06
15:44874929 G T 0.037775 3.5239e-06
15:44897546 T C 0.054010 2.4152e-05
15:44898642 T C 0.052575 -2.6290e-06
15:44900675 T C 0.109501 -6.7741e-06
15:44905459 G C 0.040641 9.1559e-07
15:44907562 C T 0.025417 -2.2702e-05
15:44918690 T C 0.025060 4.3878e-06
15:44919045 T G 0.064488 -1.1127e-05
15:44924356 T C 0.043793 -9.7084e-06
15:44925740 C A 0.041464 2.8040e-05
15:44934255 G T 0.070696 1.6074e-05
15:44943757 G A 0.886011 2.7289e-06
15:44944037 T C 0.034280 -2.6653e-06
15:44951174 G A 1.060405 -1.4723e-06
15:44958036 G A 0.034457 2.5862e-06
15:44962188 A G 0.033842 -1.7454e-06
15:44962684 T C 0.058960 -2.5518e-05
15:44968772 C A 0.028280 7.6060e-06
15:44969737 C T 0.155950 7.7693e-06
15:44988610 G T 0.214491 -4.8953e-07
15:45003114 G C 0.047472 -5.2526e-06
15:45006491 T G 0.043491 6.5110e-06
15:45008790 T C 0.030656 -3.0518e-05
15:45017074 C T 1.911160 -3.0444e-06
15:45021705 T C 0.062380 -3.3346e-06
15:45028587 T C 1.910258 -2.9413e-06
15:45029647 T A 0.060241 1.4263e-06
15:45040512 T G 0.791016 1.5860e-05
15:45047134 A G 1.428707 -6.2824e-06
15:45047402 G A 0.126963 -3.3706e-06
15:45048651 T C 0.232932 -5.6890e-07
15:45048774 G C 0.091731 -1.8668e-05
15:45048925 A G 0.037085 -8.5315e-06
15:45057437 T C 1.101141 1.1823e-05
15:45061448 T G 0.230338 -3.3404e-07
15:45062010 T C 0.035902 -3.7730e-06
15:45068394 C G 0.216847 1.2658e-06
15:45074141 T C 0.067004 -2.2641e-05
15:45076085 C T 0.217075 5.4476e-07
15:45079636 A G 0.059823 9.1986e-07
15:45082461 T C 0.053245 -2.7758e-05
15:45083843 A G 0.264425 -1.1216e-05
15:45085467 T C 0.064981 -6.2413e-06
15:45090343 A G 0.126558 6.9202e-06
15:45092057 A G 0.189917 2.3108e-05
15:45094624 A G 0.055964 8.3233e-06
15:45095136 C T 1.969963 -1.7343e-05
15:45095196 T C 0.832164 -2.4869e-05
15:45095781 A C 0.502433 1.5154e-05
15:45095902 G A 0.526755 2.8673e-05
15:45096539 G A 0.133817 -5.5837e-05
15:45097933 A G 1.955694 1.5849e-06
15:45099142 G A 0.484369 6.7378e-05
15:45102619 C G 0.332737 5.2558e-05
15:45103396 C T 0.116774 -3.2782e-05
15:45104132 G T 0.075966 2.2701e-06
15:45123603 A G 0.480154 1.4158e-05
15:45128504 T C 0.083738 8.1917e-07
15:45128790 C T 0.405048 1.3764e-05
15:45142419 G A 0.119378 -3.0551e-05
15:45152371 C T 0.222559 -1.2786e-05
15:45165400 C G 0.102991 1.5008e-05
15:45175813 A T 0.033828 1.7082e-05
15:45198821 G A 0.118582 -2.8549e-05
15:45202919 A G 0.150354 -1.8992e-05
15:45206802 A G 0.211336 -1.6276e-05
15:45216857 A G 0.034328 1.4620e-05
15:45249121 G C 0.034852 1.7215e-05
15:45250515 T G 0.299558 4.2561e-06
15:45256459 T C 0.242734 -5.4284e-06
15:45264173 C T 0.211761 -1.0767e-05
15:45316615 T C 0.028144 1.0089e-07
15:45318572 G A 0.249547 -1.0140e-05
15:45323474 T C 0.248932 4.3049e-05
15:45334829 T C 0.053248 1.0078e-05
15:45352034 T C 0.169083 -5.4587e-06
15:45358846 A C 1.753265 1.8454e-05
15:45363112 T G 0.177790 4.2580e-06
15:45379702 C T 0.031102 -5.4800e-06
15:45388382 T C 1.849843 4.3788e-05
15:45392075 A G 1.844387 4.3339e-05
15:45393667 G A 0.147977 -5.1814e-05
15:45394406 A G 1.306089 2.5104e-06
15:45397889 T C 0.147709 -4.3932e-05
15:45398438 C T 0.150911 -4.9236e-05
15:45400164 C T 1.941061 -7.1841e-06
15:45402429 G T 0.052544 1.5309e-05
15:45404066 A G 1.808189 2.5802e-05
15:45408691 G C 1.841211 1.7421e-05
15:45413541 C T 0.154519 1.0082e-05
15:45415645 G A 1.940173 7.2677e-06
15:45420166 T C 0.084890 -1.1884e-05
15:45420718 C A 0.948346 4.3381e-06
15:45423889 T G 0.345286 1.4765e-05
15:45425864 A G 1.159537 4.1875e-06
15:45427035 A G 0.260736 -7.3878e-06
15:45428712 T C 0.237603 -1.8336e-05
15:45431806 T G 0.039724 -1.1018e-05
15:45434493 T C 0.850782 -8.9776e-06
15:45437272 T C 0.042797 3.2352e-07
15:45438537 T C 1.486841 3.3667e-06
15:45442687 C G 1.551907 2.3385e-05
15:45444133 C T 0.225871 1.5272e-05
15:45445692 G A 1.142789 2.4317e-05
15:45446156 T C 1.366304 4.7198e-05
15:45447350 T C 0.067575 4.5085e-06
15:45453032 C T 0.224249 1.7758e-05
15:45454854 A G 0.027797 4.3430e-06
15:45457458 T G 0.628559 -4.9650e-05
15:45468626 C T 1.772229 -1.6936e-05
15:45474229 C T 0.025475 6.0938e-06
15:45483721 C T 0.053540 1.9871e-05
15:45488753 A G 0.020817 1.0415e-05
15:45491082 A G 0.103474 -1.8373e-05
15:45491136 G C 0.193627 -8.3808e-06
15:45495955 C T 0.104633 -1.9430e-05
15:45501185 T G 0.037435 -8.4702e-06
15:45523248 T C 0.164551 2.8789e-05
15:45526313 G A 0.021109 -1.3835e-05
15:45539076 A G 0.600011 -3.1585e-05
15:45545478 T C 1.286156 -1.8583e-05
15:45554267 A C 1.344405 -2.3115e-05
15:45567568 C T 0.161923 6.5117e-07
15:45569277 C G 0.222991 2.7998e-05
15:45581495 C T 1.552192 -1.0173e-05
15:45593324 T C 1.549598 -1.3180e-05
15:45597473 C G 0.047424 -9.8915e-06
15:45599909 A G 0.026896 3.6494e-06
15:45603008 C T 0.056168 -1.9913e-05
15:45608841 G A 0.058593 -3.5968e-06
15:45609360 C T 1.321297 -3.6210e-05
15:45625234 T C 0.068221 1.4254e-05
15:45650286 G A 1.880534 2.1334e-05
15:45652278 A G 0.376962 -2.6892e-06
15:45654327 G A 0.740685 3.1443e-05
15:45655097 A G 0.026175 -6.6487e-06
15:45667700 C G 0.020895 -2.1709e-05
15:45690850 G A 0.023534 1.5276e-05
15:45693281 T C 0.048107 2.2312e-05
15:45695695 A G 0.511779 1.1207e-05
15:45702799 G A 0.145210 6.9470e-06
15:45706328 A G 0.061391 6.1419e-06
15:45706739 G A 0.511242 1.2387e-05
15:45729123 G A 0.495106 1.7942e-05
15:45738897 A G 0.050178 1.2489e-05
15:45740212 C T 0.312535 4.0966e-05
15:45750702 C T 0.060673 -3.0838e-06
15:45759341 T G 0.085312 1.6793e-05
15:45760112 G A 0.037299 -7.1677e-06
15:45768761 C T 0.051446 -1.5261e-05
15:45768855 T C 0.095450 -5.9300e-07
15:45769358 A C 1.881302 2.0344e-05
15:45772263 T C 0.047006 -7.3042e-06
15:45777344 C T 0.420483 1.7247e-05
15:45779810 A G 1.371441 -9.3684e-06
15:45797684 T G 0.105643 -2.0708e-05
15:45829335 A G 0.019899 -1.5742e-05
15:45832357 G A 0.032999 1.0409e-05
15:45839499 G A 0.037561 -8.6912e-06
15:45847921 C T 0.235523 3.2277e-05
15:45857309 T C 1.106377 1.3194e-05
15:45858905 G A 0.101301 2.0801e-05
15:45860964 A G 0.111701 2.5788e-06
15:45872658 G A 0.019950 -1.6623e-05
15:45877552 T C 0.253086 1.7943e-05
15:45885714 T C 0.092764 8.5826e-06
15:45897428 C G 0.035406 1.1892e-05
15:45902779 T C 1.123060 4.3228e-06
15:45905414 G A 0.062037 -9.1176e-06
15:45911382 T G 0.045864 1.4244e-05
15:45926683 T G 0.178729 -3.1713e-05
15:45931635 C T 0.034563 2.1111e-05
15:45931807 C T 0.134963 -2.2856e-05
15:45935393 A C 0.158071 -2.5958e-05
15:45935755 T C 0.327209 -1.6966e-05
15:45936632 T G 0.229692 3.6554e-05
15:45945513 T C 0.723248 1.2142e-05
15:45946617 G A 0.383806 1.2032e-06
15:45946631 C T 0.070026 -9.5624e-06
15:45950259 C G 1.343895 3.6203e-06
15:45950915 T C 1.068360 -1.2849e-05
15:45951064 G T 0.280713 1.6018e-05
15:45951471 C T 0.547096 -7.9059e-06
15:45952462 G A 0.229100 1.7480e-05
15:45952533 G A 0.174343 1.0764e-05
15:45953561 C T 0.032077 -8.6215e-06
15:45954806 A G 0.240619 -2.7341e-06
15:45958849 G A 0.147518 -1.6799e-05
15:45960897 T C 0.126331 -6.9788e-06
15:45968435 C T 0.394787 1.6845e-05
15:45972192 A G 1.914620 6.3913e-06
15:45973077 A G 0.043457 1.6461e-05
15:45978846 A C 0.279720 2.3139e-05
15:45981117 T C 0.458850 2.7171e-05
15:45981317 A G 0.274219 1.0863e-06
15:45983895 G C 0.908912 2.9952e-05
15:45984246 C T 0.258937 -4.2128e-06
15:45984284 G A 0.048638 -1.1542e-05
15:45985071 C G 0.932622 2.4553e-05
15:46005054 C A 0.175427 6.9685e-07
15:46009970 G C 0.076673 -5.7061e-06
15:46011917 G A 0.066514 -2.6984e-06
15:46014444 C T 1.427891 3.8380e-05
15:46017467 C G 0.164279 6.8791e-06
15:46018359 A G 0.130482 1.1628e-05
15:46019217 C A 0.161036 1.0068e-05
15:46020145 G A 0.271751 2.4836e-05
15:46025428 G A 0.249690 8.9653e-07
15:46029353 T C 0.046809 3.3844e-06
15:46031054 G T 0.203173 2.5102e-07
15:46038977 G A 0.178270 -9.5725e-07
15:46058456 C T 0.108121 5.2413e-07
15:46064109 G A 0.064563 -5.0619e-07
15:46064365 T C 0.096089 2.1307e-05
15:46072879 C A 0.052306 1.3568e-05
15:46075314 T C 1.017003 7.7886e-06
15:46078851 T C 0.168533 -8.7553e-06
15:46081611 A G 0.036681 4.8913e-06
15:46085186 C G 0.025460 8.1444e-08
15:46095961 A C 0.733563 -6.5189e-06
15:46097445 A G 0.055220 6.0242e-06
15:46098409 T C 0.158184 8.0796e-06
15:46101036 A G 0.065783 -3.1974e-06
15:46119716 T C 0.098469 2.1976e-06
15:46126948 G A 0.865602 -1.3700e-05
15:46132232 C T 1.931921 5.8493e-06
15:46132404 C T 0.072260 1.3022e-05
15:46132930 A G 0.125256 -4.9660e-06
15:46133052 T G 0.103824 3.7941e-05
15:46135837 T C 0.487375 1.4002e-05
15:46141171 C T 0.229427 2.4592e-05
15:46142018 T G 0.036749 1.8722e-05
15:46145789 A G 0.491002 1.0951e-05
15:46154336 C G 0.053547 -5.8878e-05
15:46160652 G A 1.966729 1.0695e-05
15:46161481 C A 0.082102 -3.5052e-07
15:46174710 C T 1.916572 1.9488e-05
15:46175727 C T 0.092737 8.4521e-06
15:46177127 A G 0.038959 6.3583e-06
15:46183706 G A 0.037412 1.6291e-05
15:46186278 T C 0.063573 -3.4134e-06
15:46190366 T C 0.597461 8.5152e-06
15:46195665 G C 0.603350 2.8964e-06
15:46208291 A G 0.554382 -2.0611e-06
15:46209010 C T 0.042522 -8.8278e-06
15:46220049 C T 0.582437 -1.7585e-05
15:46230523 C T 0.391962 -1.1678e-05
15:46237343 T C 0.051137 1.1542e-05
15:46245690 G A 0.035712 7.3526e-06
15:46249557 T C 0.102392 -1.4053e-05
15:46253982 G T 0.500002 -5.0617e-05
15:46258991 T G 0.110226 -5.2393e-05
15:46267523 A G 0.080882 -9.5069e-06
15:46268538 G A 0.494072 -4.5670e-05
15:46270666 C T 0.050130 -1.1102e-05
15:46271960 G A 1.915239 2.6873e-05
15:46273610 A C 0.519761 -6.2519e-05
15:46283054 C T 0.098330 2.2410e-05
15:46283428 G A 0.025720 -4.3963e-06
15:46292497 A C 0.096252 1.8301e-05
15:46294385 G T 0.146512 1.8303e-05
15:46297357 C G 0.557415 -1.0443e-04
15:46297812 A G 0.497897 -9.0405e-05
15:46298420 G A 1.430673 -4.9389e-05
15:46298458 T C 0.509909 2.4262e-05
15:46305898 A C 0.524283 3.0717e-06
15:46307096 G T 0.905301 1.5792e-05
15:46313889 G A 0.044799 1.8476e-05
15:46318127 G A 0.068163 1.7021e-06
15:46328718 G A 0.124128 -7.1566e-06
15:46334175 G A 1.815322 -1.3116e-06
15:46337051 A G 0.028032 8.6194e-07
15:46382318 C T 0.052517 1.5093e-06
15:46395628 T C 0.043521 -2.6067e-05
15:46403169 G T 0.209279 -1.0520e-05
15:46403954 T C 0.027658 1.0531e-05
15:46406722 G A 1.075231 1.2417e-06
15:46443693 G A 0.182513 2.7726e-05
15:46447127 T C 0.032995 1.3567e-05
15:46450794 G A 0.030010 -2.4372e-06
15:46469064 A T 0.024108 1.6131e-06
15:46474715 T C 0.564476 5.2765e-05
15:46501082 T G 0.154250 1.1729e-05
15:46511913 A G 0.103076 -2.2257e-05
15:46521595 T C 0.790255 3.3784e-05
15:46542860 G A 0.051623 -1.2871e-05
15:46544560 T C 0.057144 -6.6524e-06
15:46560974 G C 0.077547 -3.1434e-06
15:46564005 T C 1.108315 -3.5244e-06
15:46568449 A G 0.276110 -4.4699e-05
15:46586343 G A 0.084149 3.0292e-05
15:46591057 C T 0.938456 -3.4465e-05
15:46592991 T C 0.089256 -1.5529e-05
15:46602905 C T 0.085502 -2.4552e-05
15:46605049 G A 0.767007 -1.2789e-05
15:46605277 A G 0.943087 -2.1164e-05
15:46607912 A C 0.071675 5.2939e-05
15:46609311 A G 0.151965 5.5052e-06
15:46609416 C T 0.076897 -1.9730e-05
15:46617899 A G 0.031499 3.1917e-06
15:46619856 C T 0.197387 3.3942e-06
15:46622412 C A 0.988566 -8.0182e-06
15:46622748 A G 0.022051 1.1153e-05
15:46627248 T C 0.023935 -1.2044e-05
15:46635368 A G 1.510623 -1.1872e-05
15:46639808 A G 1.107448 -6.7001e-07
15:46641137 T C 0.074898 6.6977e-06
15:46643583 T C 1.123363 -9.8668e-06
15:46658369 C T 1.128027 -1.8935e-06
15:46662975 C A 0.028664 3.0802e-07
15:46665161 G A 0.021613 7.8335e-06
15:46665632 A G 1.965665 -1.7442e-06
15:46666797 T C 1.687186 2.5701e-05
15:46666881 C A 0.537186 -2.0243e-05
15:46668128 T C 1.590998 3.0281e-05
15:46674359 T C 1.005895 5.1342e-06
15:46676484 T C 0.023119 3.2620e-06
15:46679204 C T 1.096314 2.2037e-05
15:46679881 G A 0.059585 1.0376e-05
15:46680268 G A 0.021840 1.6221e-05
15:46682794 T C 1.626703 1.8473e-05
15:46684022 T G 0.216151 7.5163e-06
15:46698146 T C 1.808070 1.7044e-05
15:46700422 C A 0.136272 -3.6666e-05
15:46700853 T C 0.049365 4.7171e-06
15:46701559 C T 0.051351 -6.8988e-06
15:46712626 C T 1.357655 -1.5254e-05
15:46713019 A G 0.105942 -1.3806e-05
15:46726181 A G 1.085557 1.3807e-05
15:46732997 C G 1.963513 -1.3612e-06
15:46742292 A G 0.022554 -7.4789e-06
15:46742501 T C 0.156079 -4.8337e-05
15:46746631 T G 0.284246 2.9817e-05
15:46747113 C T 0.119834 -4.9453e-05
15:46759640 T C 0.143622 1.6444e-05
15:46765348 T C 1.126116 1.6941e-05
15:46773880 C T 0.022847 -1.6757e-06
15:46774665 C T 0.021687 6.6360e-06
15:46777011 G A 0.026053 2.3935e-05
15:46792274 C T 1.809107 3.5521e-05
15:46796072 G A 0.057940 1.6425e-05
15:46801599 C T 0.024139 -8.0628e-06
15:46803809 G A 0.143282 5.4156e-05
15:46813679 T C 0.022327 -3.5806e-06
15:46816049 A G 1.102909 8.0762e-06
15:46820089 G A 0.746315 1.3046e-05
15:46820307 C T 0.354642 -4.7622e-06
15:46821083 T C 0.385526 2.1947e-05
15:46835204 T C 0.482132 -3.0005e-05
15:46835904 G T 1.303591 -5.1158e-06
15:46843166 G T 0.029470 -1.6988e-05
15:46845055 G C 0.044541 1.0243e-05
15:46845278 C A 0.318801 -1.3683e-05
15:46850179 G T 0.943556 -5.5493e-05
15:46853030 C T 0.096963 -3.1884e-05
15:46859010 A G 0.699157 2.9311e-05
15:46860288 C A 0.103100 -4.6804e-05
15:46860611 A G 1.926751 1.4001e-06
15:46864684 T C 1.829373 -4.3915e-05
15:46866678 A G 0.063957 8.4658e-06
15:46868041 C T 0.029143 1.9203e-05
15:46870539 T G 0.912890 -5.3451e-05
15:46873355 G T 1.711069 -3.0313e-05
15:46875811 T C 0.246837 -2.1462e-06
15:46880795 G A 1.646493 -2.6044e-05
15:46881597 A G 0.121465 -4.1350e-06
15:46882969 C T 1.219703 9.6814e-06
15:46889447 C T 0.109889 1.0692e-05
15:46893483 A G 1.039220 -9.0069e-06
15:46896560 T C 0.091581 -6.9774e-06
15:46933050 C T 0.909235 -2.8119e-05
15:46934579 C T 0.040145 2.6191e-05
15:46936320 A G 1.080440 -6.7696e-05
15:46936563 G A 1.238467 -1.4583e-05
15:46936683 A G 0.184593 2.4638e-06
15:46947694 G T 1.083530 -5.5809e-05
15:46959099 C T 0.037051 -1.2887e-05
15:46966791 A G 0.072518 6.2465e-06
15:46992874 T C 0.136768 -9.0093e-08
15:47000090 C T 1.466279 -4.9213e-05
15:47004317 A G 0.193311 -1.8622e-05
15:47007219 C T 0.067830 -1.3941e-05
15:47025217 G A 0.159214 -2.2147e-05
15:47046415 G A 1.434742 -8.2852e-06
15:47049408 T C 0.060167 2.8044e-05
15:47051884 C T 0.344769 1.9551e-05
15:47068742 T C 0.024632 -2.1683e-05
15:47093525 G A 0.634271 2.2037e-05
15:47123941 C G 0.091584 1.6409e-05
15:47142080 T G 0.184923 -3.6246e-06
15:47148996 A G 0.239242 -2.3127e-06
15:47150317 A C 0.052388 1.0325e-05
15:47152112 C T 1.406432 -2.4366e-05
15:47157589 T C 0.178681 -1.7899e-06
15:47171325 T C 0.600619 3.0628e-05
15:47173007 C T 0.133827 -6.3289e-06
15:47189397 G A 0.080603 -1.1150e-05
15:47204741 G A 1.814033 -1.4177e-05
15:47205543 A C 0.085788 -6.4782e-06
15:47213071 A G 0.264717 3.9760e-06
15:47230919 T G 0.736181 5.9467e-05
15:47231697 G A 0.100342 7.6021e-06
15:47234874 T C 0.615133 -3.2512e-05
15:47239291 T C 1.900321 1.9585e-05
15:47241455 T G 1.386590 1.3690e-05
15:47244777 T G 0.073705 -4.5454e-06
15:47265460 T C 0.138148 6.0574e-05
15:47305186 T C 0.135782 1.3988e-05
15:47305513 A G 0.029470 1.5848e-05
15:47311687 A G 0.614501 -6.8576e-06
15:47324669 G A 0.180089 4.6448e-05
15:47329682 T G 0.046387 -1.0844e-05
15:47334361 T C 0.042039 1.2605e-05
15:47343808 G A 1.391377 1.1311e-05
15:47368431 G C 0.793729 1.3390e-05
15:47375941 T C 0.066161 1.3961e-05
15:47407285 G A 0.770937 1.9933e-05
15:47415304 A G 0.567621 -9.9144e-06
15:47431956 C T 0.033573 -4.0575e-06
15:47447605 C T 0.343858 -1.4986e-05
15:47449728 T C 0.022952 -6.8104e-06
15:47455295 C T 0.062975 2.1455e-05
15:47455532 C T 0.032733 -7.7807e-06
15:47466005 T C 0.027681 -9.4984e-06
15:47472960 A G 0.103191 -4.4697e-06
15:47484047 G C 0.157735 -4.7955e-06
15:47488446 G T 0.044480 1.1414e-05
15:47491244 T C 0.879357 -2.0894e-05
15:47501074 G A 0.075017 -2.9358e-05
15:47504936 T C 0.791543 4.5974e-05
15:47523374 C T 0.088059 -6.3112e-06
15:47532265 T C 0.081973 4.3822e-06
15:47533478 A G 1.111463 -3.2374e-05
15:47552657 C T 0.710308 2.3727e-05
15:47557946 C T 1.841918 -2.4506e-05
15:47564691 C A 0.059480 2.3580e-05
15:47565787 T C 0.176107 -5.2995e-06
15:47575054 G A 1.118436 -3.0301e-05
15:47576715 C T 0.041345 -2.3088e-06
15:47578804 G A 0.036585 -2.0760e-05
15:47590332 G A 0.055342 -1.6438e-05
15:47590746 T C 0.038068 -2.2102e-05
15:47599523 A G 1.114938 -3.2124e-05
15:47600155 G T 0.044565 -1.9598e-05
15:47611277 G A 0.075711 4.0879e-06
15:47612505 A G 0.113160 1.4903e-05
15:47625280 T G 0.117705 1.3315e-06
15:47628050 T C 0.171844 3.9351e-05
15:47631034 A G 0.111259 2.0991e-05
15:47642311 A G 0.027460 1.3968e-05
15:47642503 T C 0.342580 2.4458e-05
15:47643236 T C 0.105833 -3.6003e-05
15:47643795 C A 1.224334 -5.3587e-05
15:47645444 A G 0.259546 2.5937e-06
15:47648910 G A 1.425301 -4.0438e-05
15:47652481 T C 1.727579 6.8642e-06
15:47658214 C A 0.193389 -2.1495e-05
15:47659242 T C 0.172164 1.1517e-05
15:47665185 A G 0.288863 -1.3999e-05
15:47668678 A G 0.098887 -3.5463e-05
15:47675655 T C 0.424818 7.9396e-05
15:47677944 C T 0.085370 -7.2385e-06
15:47682079 G A 0.699551 9.2815e-05
15:47686145 G A 0.263184 1.6771e-05
15:47686263 A G 0.945341 1.4294e-05
15:47701385 G A 0.419011 -1.2036e-05
15:47701929 G A 1.333115 -1.4866e-05
15:47708579 T G 1.827313 3.1606e-05
15:47712657 G A 0.463637 -3.2785e-05
15:47722656 C T 1.089851 -2.7587e-05
15:47741212 G T 0.793593 2.0433e-06
15:47753585 A G 0.059320 -1.9121e-05
15:47767550 T G 0.059895 5.8072e-06
15:47768879 A G 1.443378 2.4170e-05
15:47794503 A G 0.131124 1.3449e-05
15:47804552 C T 0.114020 5.9679e-05
15:47805357 C T 0.570613 1.5504e-05
15:47833660 G C 0.024999 1.8625e-06
15:47833691 C A 0.311655 -1.7673e-05
15:47837222 G T 0.035644 2.0877e-05
15:47839394 A G 0.116719 -2.8279e-06
15:47840785 T C 0.054356 2.2457e-06
15:47864355 G A 0.025828 6.6466e-06
15:47864520 A G 0.070693 -3.6440e-05
15:47873549 T C 1.065331 -9.2351e-05
15:47879627 T C 0.049134 -1.8273e-06
15:47892298 A G 1.648458 -3.0360e-05
15:47894320 G A 0.567760 3.4998e-05
15:47896145 A C 0.252957 8.4136e-06
15:47900177 C T 0.157782 -1.2420e-05
15:47918724 A G 0.097786 4.9316e-05
15:47926812 G A 0.697718 4.6497e-05
15:47935459 T C 1.503092 4.7670e-05
15:47936363 T C 0.326876 6.6322e-06
15:47963870 A G 0.049896 3.7312e-06
15:47967971 T C 0.071291 -1.0121e-06
15:47981025 G A 1.180469 -2.4588e-05
15:47986612 G T 0.954153 2.5207e-05
15:47987082 G A 1.872255 -8.4232e-06
15:47990840 G A 1.329113 3.1146e-05
15:47997769 T G 0.813996 5.6569e-06
15:47998040 A G 0.032961 -3.7354e-05
15:47999541 G A 0.194806 3.4102e-05
15:48004359 T C 0.489721 7.3998e-06
15:48023229 G A 0.094848 4.5142e-06
15:48026016 A G 0.466041 -3.9119e-05
15:48040218 G A 1.857884 -3.5143e-05
15:48047676 G A 0.535462 -6.2752e-06
15:48058071 A G 0.651348 -2.3904e-05
15:48065792 G A 0.554926 -5.9581e-06
15:48078422 G A 1.212900 -3.5774e-05
15:48082151 T C 0.123067 2.6413e-05
15:48083610 T C 0.026070 -1.6772e-05
15:48084800 T C 0.029789 -9.1879e-06
15:48085104 A G 0.067891 1.6525e-05
15:48092994 A G 0.487494 1.8262e-06
15:48103098 T G 0.058375 6.0430e-08
15:48104100 T C 0.093407 -3.1464e-06
15:48104569 T C 0.234343 -2.4968e-05
15:48106779 G A 0.184485 -1.3780e-05
15:48107055 C T 0.081769 -1.2810e-05
15:48113606 C A 0.043555 9.9019e-06
15:48113943 T C 0.206617 1.8995e-05
15:48116397 C T 0.607222 -2.3637e-05
15:48121447 T G 0.024050 -8.4179e-06
15:48123450 C A 0.034304 1.8994e-06
15:48127428 G T 0.118358 1.9062e-05
15:48128342 C T 0.553406 2.9802e-05
15:48129059 A G 0.206468 1.7962e-05
15:48129674 G A 0.051936 -6.7412e-06
15:48134730 C T 1.416686 1.6297e-05
15:48135564 T C 0.840399 1.0950e-05
15:48135629 A G 0.066582 2.4293e-06
15:48136142 C T 0.042960 9.5264e-06
15:48137498 A G 0.761921 -8.6485e-07
15:48139336 C T 1.474554 2.1571e-05
15:48141341 T C 1.098741 1.8574e-06
15:48142647 T G 0.037099 1.9296e-05
15:48144570 G A 0.880075 -1.0404e-05
15:48144692 A G 0.111497 -8.4663e-06
15:48152666 T C 0.078570 -7.6127e-06
15:48153639 C T 0.075388 2.3361e-05
15:48155416 C T 0.089861 7.3377e-06
15:48157685 T C 0.044806 -2.0287e-06
15:48170377 G C 1.514329 -1.6638e-05
15:48173066 C T 0.109974 -4.4961e-06
15:48177187 A G 0.142099 8.0285e-06
15:48201813 T C 0.031996 -1.0855e-05
15:48204643 T C 0.095487 2.5039e-05
15:48204929 A G 0.357216 2.0054e-05
15:48212113 T C 0.230882 -1.7018e-05
15:48213547 T C 1.972142 1.7636e-05
15:48219875 T A 0.034746 8.0585e-06
15:48219990 C T 1.652341 -2.7757e-06
15:48221668 A G 0.133868 -2.0564e-05
15:48226093 T A 0.190965 7.3091e-06
15:48229434 T C 0.055400 -3.9157e-06
15:48233054 A G 0.027399 -1.5708e-05
15:48234595 T C 0.053636 -1.2989e-05
15:48241505 T G 1.941591 1.5265e-05
15:48246954 G A 1.194575 4.2807e-06
15:48262148 C T 0.046244 9.7817e-06
15:48274460 G A 1.944505 1.0477e-05
15:48279436 C A 0.310404 8.2633e-06
15:48285747 G T 0.046605 -1.4500e-05
15:48287951 A G 0.041689 -4.6471e-06
15:48300483 G T 0.339499 -2.3544e-06
15:48300746 A G 0.081429 -4.3693e-06
15:48309447 G T 0.052031 -2.8466e-05
15:48310341 A G 0.110236 1.5583e-05
15:48327785 G A 0.083173 4.8357e-06
15:48331237 T G 1.141579 -4.4632e-06
15:48339506 A C 1.154638 -5.5982e-06
15:48353342 A G 0.057896 -2.5616e-06
15:48353924 T C 0.083398 -1.8386e-05
15:48376241 C T 0.026311 1.0782e-05
15:48383655 G A 0.076697 -1.2266e-05
15:48384907 G A 0.170610 9.4967e-06
15:48399758 T G 0.037809 7.4000e-06
15:48424083 C T 0.074123 -1.6328e-05
15:48442282 C T 0.046020 1.3480e-05
15:48452817 G A 0.057498 5.5851e-06
15:48529940 G A 1.617132 -4.7977e-06
15:48535577 G A 0.107516 5.4720e-06
15:48536530 G A 0.106170 5.6675e-06
15:48538085 C G 0.038816 7.8510e-06
15:48555729 C T 0.074177 6.8807e-06
15:48561701 A G 0.023265 -1.2090e-05
15:48579704 G A 0.369904 2.0335e-05
15:48583837 A C 0.266335 1.2922e-05
15:48605577 G A 1.966600 -6.3492e-07
15:48605910 C T 0.026814 -5.9357e-06
15:48618602 G A 0.055941 2.6731e-06
15:48633153 T C 1.559815 -2.2408e-05
15:48642808 T C 0.321987 9.7677e-06
15:48658700 G A 0.042610 1.2126e-05
15:48664103 A G 1.637042 -2.9769e-05
15:48667801 A C 1.650287 -2.8673e-05
15:48670305 A G 1.771195 -1.6215e-05
15:48676792 G A 0.045683 7.8133e-06
15:48677383 C T 0.075224 1.8291e-05
15:48678085 C T 1.818300 1.1544e-05
15:48683315 A G 0.135697 1.2909e-05
15:48683791 G A 1.944998 -1.0038e-05
15:48684958 T C 0.179514 1.7786e-05
15:48685841 C T 0.172779 -2.3277e-05
15:48689951 C T 0.023217 -2.2527e-07
15:48694211 T C 0.388477 -1.9128e-05
15:48697269 C T 0.063322 -1.5107e-05
15:48711181 G A 0.025560 -1.1231e-05
15:48720271 T C 1.548725 -2.4410e-05
15:48724696 C T 0.099683 1.6708e-05
15:48728634 T C 1.500294 -2.0676e-05
15:48729648 C T 1.738877 -3.4688e-05
15:48743268 A G 0.034981 -1.2938e-06
15:48745698 A G 0.050525 -4.5532e-07
15:48748466 T G 0.046306 -6.3707e-06
15:48775002 T C 0.047652 -3.0810e-06
15:48816785 A G 0.047645 -2.1818e-05
15:48828396 G A 0.296312 3.4235e-05
15:48830657 C A 0.064467 2.6028e-06
15:48834747 C T 0.070557 1.2193e-05
15:48841607 A C 0.170338 1.2218e-05
15:48845393 A G 0.029041 3.5975e-06
15:48851091 G A 0.069197 3.9065e-06
15:48873292 T C 0.037724 -1.9634e-05
15:48884829 C A 0.142558 -6.8916e-06
15:48885005 G A 0.192389 -5.1197e-06
15:48892110 G T 0.027756 -6.8897e-06
15:48900586 C T 0.300473 2.9084e-05
15:48903221 T C 0.042127 -7.6210e-07
15:48914775 C T 0.192501 -5.3545e-06
15:48925467 G A 0.036919 2.2370e-05
15:48939046 C T 1.696736 -7.5609e-06
15:48940737 A G 0.028698 5.0276e-06
15:48952770 T C 0.066385 2.8040e-05
15:48956104 T C 0.054095 4.9017e-07
15:48965218 T C 1.508569 -1.7865e-05
15:48966588 T C 0.025641 -1.1438e-05
15:48967509 T C 0.052874 -7.3353e-06
15:48990038 T C 0.045003 6.2107e-07
15:48990080 G C 0.031850 -1.5070e-05
15:48990589 C T 0.335229 -4.5957e-06
15:48990673 C T 0.048624 -9.3674e-06
15:48995386 T G 1.515658 -2.2072e-05
15:48995490 T C 0.065953 -2.2411e-05
15:48996705 T C 0.048036 4.5833e-05
15:49008883 A G 0.097908 2.5512e-05
15:49011935 C T 0.888805 -1.8433e-05
15:49033315 C A 0.242326 -1.6119e-05
15:49039797 C T 0.339350 -3.6823e-07
15:49043765 A G 0.076187 1.6675e-05
15:49057253 T C 0.337143 -3.7071e-06
15:49058192 C T 1.010431 -6.7793e-05
15:49075229 G T 0.244005 -1.5644e-05
15:49075394 T C 0.050375 -1.2843e-05
15:49077255 G A 0.032893 1.0556e-05
15:49081623 G C 0.073705 -3.0453e-05
15:49082509 T C 0.064359 -2.6544e-05
15:49086872 C T 0.050270 1.9368e-05
15:49099591 C T 0.033631 -6.5339e-07
15:49105284 C T 0.955262 -6.3204e-06
15:49127614 G A 1.724482 4.6309e-06
15:49133015 A G 0.026638 -2.0210e-05
15:49146270 A C 0.359575 1.4854e-05
15:49148192 G T 0.041536 1.3249e-05
15:49148477 A G 0.593952 4.2849e-05
15:49163184 T C 0.041434 1.5324e-05
15:49165432 C T 0.537536 -2.2436e-05
15:49167124 G T 0.029606 -5.5887e-06
15:49176736 G A 0.124400 5.6208e-06
15:49189983 C T 0.196445 2.4300e-05
15:49192791 C T 0.229080 -8.6603e-06
15:49199377 G A 0.359120 1.0988e-05
15:49206628 T C 0.041947 -1.4042e-06
15:49206797 G A 1.690014 -5.0462e-05
15:49206902 G A 1.378166 -1.7132e-05
15:49207137 T C 0.067245 8.8364e-06
15:49207392 C T 0.537308 9.6271e-06
15:49211437 A C 0.111851 4.4234e-05
15:49214056 A G 1.281121 2.6810e-06
15:49219467 A C 0.054084 2.1519e-05
15:49219631 C T 0.538206 5.3079e-05
15:49221591 T G 0.272091 1.8678e-05
15:49222576 G A 0.376874 1.0885e-05
15:49225123 A C 0.142082 1.4288e-05
15:49231050 G C 0.431339 -9.5226e-07
15:49232548 C A 0.035188 5.7316e-06
15:49238784 A G 1.777573 3.3625e-05
15:49239824 C A 0.626937 2.3311e-05
15:49246238 G A 0.185127 -4.3209e-06
15:49247681 G T 0.633380 1.5116e-06
15:49248001 A G 0.217728 8.3591e-06
15:49248230 A G 0.131196 2.2829e-06
15:49251367 A G 0.771267 6.4683e-06
15:49253477 G A 0.760197 -1.5442e-06
15:49257201 T G 0.408727 -5.5359e-05
15:49260805 C G 0.073079 -1.2432e-05
15:49261516 C A 1.369622 1.6238e-05
15:49268622 A C 0.573893 4.2925e-05
15:49273619 A C 0.605219 -6.7089e-06
15:49273711 C T 0.179021 3.3841e-05
15:49277153 C T 0.039931 2.5751e-06
15:49279276 C T 0.025254 2.9458e-06
15:49285001 C G 0.517725 -6.4100e-06
15:49286874 G T 0.098455 3.7237e-06
15:49293194 A C 0.439893 3.0907e-06
15:49302682 T C 1.537288 3.8312e-05
15:49307436 A G 0.036507 -2.9261e-06
15:49308108 A G 0.033471 3.0717e-05
15:49310954 T C 0.200097 -1.1430e-05
15:49320389 G A 0.039928 -2.8192e-06
15:49321529 C T 0.521992 -9.3940e-06
15:49322485 A G 0.175417 2.8651e-05
15:49332423 C T 0.078172 -6.6649e-08
15:49378888 T C 0.032611 -2.6899e-05
15:49388249 A G 0.476087 -4.5594e-06
15:49394877 G A 0.624887 2.7758e-06
15:49439115 G T 0.414938 -8.5754e-06
15:49445216 G A 1.142092 -1.0907e-05
15:49445224 A G 1.865275 2.0187e-05
15:49448908 T C 0.108376 2.4289e-06
15:49465581 C T 0.679812 -1.8226e-06
15:49470870 T C 0.570613 -3.8746e-06
15:49480222 C A 0.047815 -3.6965e-06
15:49491656 T C 0.090337 4.5529e-06
15:49494566 G C 0.090578 -2.0548e-06
15:49517359 A G 0.051694 1.2107e-05
15:49522953 G A 0.046350 5.8077e-06
15:49532730 A G 0.058531 -5.8346e-06
15:49533739 C T 0.048281 -6.8108e-06
15:49536535 A G 0.177110 -1.7591e-05
15:49558649 G A 0.033481 -3.5421e-06
15:49576596 C T 0.038591 6.5182e-06
15:49578577 A G 0.411610 -9.2666e-06
15:49582017 A G 0.106724 -2.1526e-06
15:49612287 T C 0.023959 -6.3200e-06
15:49613508 G A 0.068493 -4.8225e-06
15:49620200 T C 0.461176 -1.4199e-05
15:49625930 G A 1.269524 1.6932e-06
15:49643378 G A 0.858618 1.0743e-05
15:49704836 A G 0.027940 -6.9978e-06
15:49713221 G A 0.082238 3.6403e-05
15:49730006 T C 0.063679 3.5745e-05
15:49735297 C T 0.520227 -1.1448e-06
15:49736189 A G 0.024900 -7.2331e-06
15:49736818 A G 0.430067 -1.0079e-05
15:49756480 T G 0.205251 -7.8157e-06
15:49759128 G A 0.045629 -1.8495e-06
15:49797119 G A 0.730632 2.1549e-05
15:49807971 G C 0.111086 3.8320e-06
15:49813343 C T 0.492294 -8.9850e-06
15:49823391 C T 0.033764 -1.1763e-05
15:49845874 C T 0.505700 -1.2404e-05
15:49914182 C A 0.082684 3.5123e-05
15:49914940 C T 0.033951 1.0254e-05
15:49917401 A G 0.035198 5.2969e-06
15:49938470 G A 0.174278 -9.0512e-06
15:49941228 A T 0.033668 -1.6896e-05
15:49947688 T C 0.220563 -1.0370e-05
15:49952655 G A 0.043130 2.5269e-05
15:49956672 T C 0.097996 -2.0683e-05
15:49962915 G A 0.063101 1.4333e-05
15:49967395 G A 0.040890 2.0597e-05
15:49968752 G A 1.222362 1.0922e-05
15:49971759 G A 0.038707 -2.2161e-06
15:49972306 C T 0.117957 -2.4233e-06
15:49976678 C T 0.057338 1.7497e-05
15:49983627 G A 0.179929 -2.3656e-05
15:49998682 C T 1.112136 -1.2610e-05
15:50002399 G A 0.740682 2.5822e-05
15:50007348 C A 0.292881 -8.8844e-06
15:50007437 T C 0.280914 -1.7455e-05
15:50008043 A C 0.431420 3.0934e-05
15:50008133 C G 0.036711 3.9385e-06
15:50016296 G A 0.891658 -9.7205e-06
15:50020318 C G 0.035749 5.2773e-06
15:50027639 G T 0.551227 -2.6466e-05
15:50028637 C T 0.099377 -3.1582e-05
15:50029771 A G 0.352548 4.7955e-05
15:50039742 A G 0.096701 1.6262e-06
15:50049587 C A 1.975344 -2.7825e-05
15:50050824 T G 0.191733 -2.0369e-05
15:50053150 C A 0.025577 1.1010e-05
15:50060632 T C 0.029544 2.8876e-05
15:50061115 G A 0.893555 3.5641e-06
15:50064435 C T 0.035266 1.7858e-05
15:50065224 A G 0.132267 4.4473e-05
15:50076831 C A 0.116604 -1.1555e-05
15:50087965 A G 0.036378 -3.0195e-05
15:50108431 T C 0.031612 -1.1552e-05
15:50109454 C T 0.797632 -3.3441e-06
15:50119960 G A 0.040298 1.4056e-06
15:50124399 C T 1.417777 7.6144e-06
15:50133054 G A 1.353235 -2.6698e-06
15:50134260 T C 0.291066 -3.5781e-06
15:50135058 G C 0.102103 -4.9987e-06
15:50138012 T C 0.026627 1.0831e-05
15:50140582 T C 0.539831 -5.8079e-06
15:50146582 C T 0.096127 3.2658e-05
15:50169835 T G 0.027855 1.6217e-05
15:50171694 T C 0.339785 -2.4404e-05
15:50171941 T C 0.020793 -1.5751e-05
15:50175573 T G 0.033478 1.6321e-05
15:50189303 G A 0.717842 2.1538e-06
15:50192977 A G 0.835714 -1.1727e-07
15:50193070 C T 0.938756 -1.6424e-05
15:50197166 A G 0.043324 2.4101e-05
15:50197656 G A 1.563361 1.9918e-05
15:50210290 A G 0.315840 1.7534e-06
15:50222447 G A 0.666511 1.4436e-05
15:50226313 T G 1.406177 2.0094e-05
15:50226359 C G 0.031792 9.1046e-06
15:50233450 G A 1.412232 2.0782e-05
15:50233524 T C 0.032506 -8.7407e-06
15:50234263 A G 0.080671 1.8601e-05
15:50246913 A G 1.100975 3.1202e-05
15:50257027 C T 0.184039 1.5353e-05
15:50264487 T C 0.254303 6.8944e-06
15:50264532 C T 1.207049 -1.0579e-05
15:50272085 G A 0.574733 2.2310e-05
15:50272460 T C 0.515233 -3.1298e-05
15:50275502 G A 0.067942 7.7845e-07
15:50277689 T C 0.597169 6.1187e-06
15:50279662 C T 0.447464 1.4564e-05
15:50282141 A G 0.033165 -1.7937e-05
15:50282623 T C 0.443476 1.5984e-05
15:50282661 C T 0.270160 -3.9523e-06
15:50288276 G A 0.061975 -3.9136e-06
15:50288858 G T 0.164014 4.6365e-06
15:50290361 C T 1.054543 4.7425e-06
15:50295092 G A 0.045908 3.9195e-05
15:50296736 T C 0.075575 -1.5257e-06
15:50301481 C T 0.113789 -9.5329e-06
15:50318197 T G 0.545389 -1.0835e-05
15:50320288 T G 0.233340 2.5483e-05
15:50322743 G A 0.370224 4.5147e-06
15:50353472 A C 0.058137 1.8574e-05
15:50355225 C T 0.214145 1.7074e-05
15:50367091 G A 0.059150 -8.5668e-06
15:50369216 A C 0.484618 -1.2200e-05
15:50373740 A C 0.065249 -3.4945e-06
15:50374150 C T 0.041869 -1.4887e-05
15:50392995 G C 0.476285 -1.2501e-05
15:50399646 G A 0.287492 9.0258e-06
15:50404433 C A 0.219663 1.7871e-05
15:50408803 C G 0.145961 1.9464e-05
15:50409125 A G 0.617874 -3.4850e-07
15:50410658 A G 0.038649 -2.2639e-05
15:50411356 T A 0.423166 -2.3986e-06
15:50432001 C T 0.409444 -2.2269e-05
15:50433085 C T 0.347747 7.6157e-06
15:50436458 C A 0.024992 -4.9315e-06
15:50437063 A G 1.770196 -1.8599e-06
15:50440232 A C 1.873676 1.4454e-05
15:50455895 T C 0.043994 8.7917e-06
15:50459711 A G 0.228546 3.5201e-06
15:50460671 G A 0.146498 2.7833e-06
15:50473440 T G 0.086012 -1.0300e-05
15:50474229 G A 0.178538 1.4283e-05
15:50474766 C A 1.365678 -1.2813e-05
15:50474900 T C 0.228060 2.6522e-06
15:50477139 A G 0.226979 1.9600e-05
15:50480274 T C 0.123312 -1.7654e-05
15:50486611 G A 0.039108 1.5546e-05
15:50515969 T C 0.089895 1.7877e-07
15:50516329 T G 0.070353 8.2379e-06
15:50523757 T G 0.294061 -4.6742e-06
15:50530226 G A 0.054509 1.2133e-05
15:50534514 G T 0.053863 7.3925e-06
15:50542705 T C 0.065385 -2.0995e-05
15:50548243 T C 0.429268 2.7215e-05
15:50549096 C A 0.057175 -2.4223e-07
15:50550900 T C 0.405395 -2.3575e-06
15:50553077 G A 0.637606 1.2711e-05
15:50555011 T C 1.105129 1.3172e-05
15:50555544 A G 0.204748 -4.0355e-06
15:50569349 G T 1.278337 -1.6072e-05
15:50572477 A G 0.292800 -1.4401e-06
15:50581906 A G 0.033719 -1.4242e-05
15:50615365 C T 1.150031 -3.4446e-05
15:50617376 C T 0.055951 -2.8404e-05
15:50638677 C A 0.024707 4.4451e-06
15:50641385 C T 0.335753 -1.3833e-06
15:50642672 C T 0.027692 -2.9343e-05
15:50647353 A C 0.039319 -6.1520e-08
15:50647450 T C 0.207233 -6.6007e-07
15:50648940 T C 0.815148 -3.3147e-05
15:50650848 G A 0.023289 -9.2433e-07
15:50661449 G A 0.687550 1.9894e-05
15:50666309 C T 0.077829 -2.4687e-06
15:50680796 G A 0.138801 6.9107e-06
15:50681092 G A 0.037612 -2.1467e-05
15:50691645 T C 1.481806 -2.3390e-05
15:50696581 A G 1.482992 -1.2086e-05
15:50699554 A G 1.520020 6.6894e-06
15:50702512 T C 0.056427 -1.1742e-05
15:50702747 A C 0.426943 -1.3114e-05
15:50709127 C T 1.543271 4.7285e-05
15:50710828 G C 0.101056 4.0976e-06
15:50712067 T C 1.367398 1.6605e-05
15:50712406 C T 1.479933 2.8916e-05
15:50713037 G A 1.055944 2.2965e-05
15:50714952 G A 0.050321 -3.6514e-05
15:50716907 T C 0.098707 1.3197e-05
15:50725602 C T 0.465014 1.3121e-05
15:50729949 T C 0.055455 -8.9455e-06
15:50734576 A G 0.050872 -5.2558e-06
15:50758462 A C 0.084064 2.3212e-06
15:50769520 A G 0.095205 2.2769e-06
15:50771407 A G 0.346027 1.2416e-06
15:50773787 G A 0.054727 1.9580e-05
15:50782703 G A 0.337120 -3.2951e-05
15:50783777 A G 0.806237 -1.2481e-05
15:50786024 C T 0.053857 1.2766e-05
15:50789423 A G 0.055614 1.8555e-05
15:50792874 A G 0.043222 -9.1280e-06
15:50799838 T G 0.121850 1.6859e-05
15:50812441 A G 0.079209 2.2988e-05
15:50816403 T C 0.392486 -2.4853e-05
15:50816710 G A 0.099248 1.2821e-05
15:50819787 G T 0.029980 3.0391e-06
15:50821171 G A 0.337640 1.0226e-05
15:50823530 A G 0.027182 -8.0125e-06
15:50832176 G A 1.103644 -5.4808e-07
15:50846593 T C 0.222743 4.9956e-06
15:50849399 C T 0.804548 -2.3584e-05
15:50853413 C T 0.036317 -1.1625e-06
15:50857460 G T 0.378866 -3.3443e-05
15:50863966 C T 0.068969 3.0790e-07
15:50865894 C T 0.047411 2.0415e-05
15:50867841 T C 0.050936 1.6801e-06
15:50878630 A G 0.219544 2.3551e-05
15:50881588 A G 0.218524 2.1326e-05
15:50889768 G A 0.107870 1.2955e-05
15:50900606 C G 0.416788 1.6302e-06
15:50903600 T C 0.883454 -1.1573e-05
15:50903783 G C 0.043892 2.7690e-05
15:50942452 A G 1.102029 1.6092e-06
15:50954947 C T 0.297661 4.1377e-05
15:50961880 G T 0.046873 2.3380e-05
15:50968906 C A 0.805571 -2.5938e-05
15:50974496 T C 1.096875 2.1284e-06
15:50975008 C T 0.077717 7.3641e-06
15:50979193 T C 0.098251 1.2921e-05
15:50999299 T C 0.239453 1.5764e-05
15:51006324 A G 0.054523 1.4600e-05
15:51012201 C G 0.021667 -1.2886e-05
15:51012501 T C 0.056406 1.0671e-05
15:51018578 C A 0.028725 -4.5280e-06
15:51025355 T C 0.972026 -7.3541e-06
15:51027607 T C 0.372352 4.0473e-06
15:51034652 T C 0.041995 -2.4939e-05
15:51048602 C G 0.608140 1.6795e-05
15:51095313 G C 1.185977 -2.5189e-05
15:51098797 T C 0.193450 7.3860e-06
15:51132529 T C 0.072443 1.5941e-05
15:51139107 C A 0.098976 3.6560e-05
15:51147215 A G 0.060007 -1.3612e-05
15:51169875 G A 1.507563 1.5329e-05
15:51171108 C T 0.072454 1.5468e-05
15:51197183 C T 0.088171 1.1926e-06
15:51217674 G A 0.345565 -2.3613e-06
15:51220390 G A 0.919791 -6.8298e-06
15:51224487 C T 0.065219 -1.4458e-05
15:51250245 T C 0.049899 -2.6590e-05
15:51250610 A G 0.036412 -9.0872e-06
15:51256884 G A 0.048335 -3.7562e-05
15:51291576 A G 1.234914 -3.9957e-06
15:51322025 A T 0.029065 -4.9705e-06
15:51330646 T C 0.047169 -1.5342e-05
15:51343890 C T 0.436551 4.2417e-05
15:51350287 G T 0.099717 3.5062e-05
15:51372727 T C 0.438961 -1.0717e-05
15:51375075 T C 0.403974 4.3399e-06
15:51379536 A G 0.485988 -1.2358e-05
15:51380477 A G 0.111470 -4.0059e-05
15:51416933 A G 0.029711 2.9223e-05
15:51423999 T C 0.333659 -4.6433e-07
15:51448013 A G 0.037364 -6.2347e-06
15:51451270 T G 0.384891 -1.5625e-05
15:51451746 C T 0.289607 1.6561e-05
15:51459722 A G 0.087926 2.3033e-05
15:51462050 C A 0.096752 -3.0274e-06
15:51463624 T C 1.281431 8.1680e-05
15:51471259 G A 0.059483 -6.8883e-06
15:51476598 A G 0.048396 -2.6337e-06
15:51477820 T C 0.022670 8.7131e-06
15:51491854 C T 0.845781 1.1221e-05
15:51502844 C A 1.482204 1.3053e-06
15:51502986 A G 1.062720 -1.1302e-05
15:51507874 A G 0.178674 2.1520e-07
15:51507968 A G 0.059857 -2.4167e-05
15:51514572 A G 0.069275 2.2001e-05
15:51516055 A C 0.512785 -3.4225e-05
15:51516287 G A 0.055254 -9.6590e-06
15:51516304 G A 0.241829 2.1191e-08
15:51524292 G A 1.300062 -3.5936e-05
15:51529112 C T 1.026767 -2.7299e-05
15:51530495 A G 0.091153 -1.4230e-05
15:51533007 A G 0.068741 1.7530e-05
15:51544271 C T 0.090663 -2.0559e-05
15:51551130 A G 0.098891 4.0965e-06
15:51558422 A G 0.865143 -6.5205e-05
15:51569410 G A 0.283576 1.6219e-05
15:51590413 C T 0.199498 2.9473e-05
15:51592543 A C 0.297831 -4.1615e-05
15:51606710 G A 0.333710 -4.2757e-06
15:51613316 A G 0.086457 -1.9433e-06
15:51616480 A G 0.438594 -1.1195e-05
15:51622128 T G 0.365821 1.4903e-05
15:51630835 A G 0.231049 1.2071e-06
15:51631279 T C 0.232769 5.3024e-07
15:51639802 G T 0.069588 5.8868e-06
15:51643028 G A 0.364740 -8.8194e-06
15:51644669 T C 0.131325 -1.1908e-05
15:51648924 A G 0.043718 -1.5387e-05
15:51650351 T C 0.319053 -3.9493e-06
15:51652376 G A 0.488833 -3.0686e-06
15:51654961 A G 0.728959 -2.0022e-06
15:51655535 C T 0.262629 3.8589e-06
15:51668363 T C 0.054567 -7.7616e-06
15:51669499 C G 0.141327 -6.2943e-05
15:51673382 A G 0.344042 -1.5168e-05
15:51674017 G T 0.041896 1.6610e-05
15:51675625 T C 0.731220 9.5653e-06
15:51677259 G A 0.444415 1.1804e-05
15:51677560 C T 1.846212 -1.3325e-05
15:51678028 G A 0.605512 1.4314e-06
15:51684904 A G 1.305001 -9.8734e-05
15:51684922 T C 0.049474 8.6849e-06
15:51684980 C T 0.039591 1.7620e-05
15:51689772 A G 0.693336 -1.4967e-05
15:51691279 G A 0.075741 -2.1076e-05
15:51692547 C T 0.057862 7.8132e-06
15:51693813 A G 0.059677 9.8288e-06
15:51694492 G A 0.692928 -1.1157e-05
15:51696297 C T 0.027304 7.4421e-06
15:51697963 G A 0.113850 3.7916e-06
15:51737528 A G 0.029449 1.5704e-05
15:51741056 A G 0.401441 -5.5291e-05
15:51743186 T C 0.442878 -1.3301e-05
15:51745526 T C 0.107720 9.4382e-06
15:51748660 T C 0.042603 -1.8002e-05
15:51750846 A G 1.017244 2.1972e-06
15:51768558 G T 0.071903 1.4753e-05
15:51773327 T A 0.025937 -4.4006e-06
15:51790677 C T 0.049668 3.2591e-06
15:51790979 C T 0.033172 1.9568e-05
15:51797639 T C 0.046642 2.7483e-06
15:51807813 A C 0.035780 -1.4518e-05
15:51808085 C T 0.043946 -1.2547e-05
15:51813427 A C 0.070846 -2.5155e-05
15:51828175 C G 0.156841 -1.5345e-05
15:51829812 A G 0.487011 -4.4445e-05
15:51854496 C T 0.111008 -1.7744e-05
15:51879260 A G 1.030269 -3.9892e-06
15:51880683 A G 0.066378 -2.5775e-05
15:51893088 T C 0.253780 -6.4485e-06
15:51902252 A G 0.040499 1.0443e-05
15:51909882 T C 0.073327 1.3952e-05
15:51932236 G A 0.021164 2.3762e-05
15:51937701 T C 1.046200 -5.2102e-06
15:51944016 T C 0.024023 -1.4972e-05
15:51962692 C T 0.207386 3.7693e-05
15:51968174 A G 0.250710 -3.8578e-06
15:51969416 T C 1.113659 -2.5871e-06
15:51969668 C T 0.240922 -7.1184e-06
15:51971958 T C 0.021538 -1.8833e-06
15:51985485 C T 0.047135 1.7729e-05
15:51995490 T C 0.458157 -2.3453e-05
15:51999970 T C 0.823991 7.5799e-06
15:52008741 G A 0.555310 -2.0556e-05
15:52010799 A G 0.214209 2.6969e-05
15:52013706 C T 0.106108 -1.5017e-05
15:52018948 C G 0.047101 4.3732e-06
15:52048406 A G 0.061901 -1.2071e-06
15:52094600 G T 0.074123 -6.6554e-06
15:52100215 T C 0.237049 3.7760e-05
15:52110478 A G 0.067595 -1.0347e-05
15:52112359 G A 0.125885 -2.5732e-05
15:52133777 G A 0.105401 -1.5643e-05
15:52137499 A G 0.079542 2.6084e-05
15:52145021 G A 0.044208 -4.3096e-06
15:52146685 G A 0.048403 -3.3061e-05
15:52152126 G A 0.105894 1.7937e-05
15:52154200 C T 0.082945 -2.7050e-05
15:52160361 T G 1.968892 -7.8789e-06
15:52173447 G A 0.033050 2.6051e-05
15:52175147 A T 0.041563 -1.5831e-05
15:52196153 G C 1.032298 5.0257e-07
15:52203813 G A 0.817834 -1.8562e-05
15:52209841 C T 1.938460 -1.7604e-05
15:52247898 A G 0.078176 1.5437e-05
15:52248147 A G 0.050892 8.4816e-06
15:52256846 C T 0.318070 3.2646e-05
15:52260033 C A 0.036147 7.0924e-06
15:52274476 T C 0.040635 1.5369e-05
15:52293329 G A 0.022755 6.4413e-06
15:52298968 G A 0.027783 -2.4424e-05
15:52332280 G A 1.810151 -1.7453e-05
15:52342129 G A 0.028049 7.3217e-06
15:52343102 A G 1.696328 -2.1371e-05
15:52349216 C A 0.043990 8.9225e-06
15:52351663 G T 0.503813 2.9508e-05
15:52361903 G C 0.066569 -1.9117e-05
15:52372521 G A 0.943393 -9.7569e-06
15:52375794 G T 0.024122 -1.3031e-05
15:52380164 A G 0.195432 3.1565e-05
15:52387445 A G 0.069550 6.3442e-06
15:52389437 C G 0.297559 6.7132e-07
15:52392509 G A 1.335304 -4.8679e-06
15:52393219 A G 0.054292 1.9640e-05
15:52400117 T C 0.050270 1.7947e-05
15:52402476 C T 0.350012 -2.2436e-07
15:52404862 C A 0.652382 3.3581e-05
15:52419485 G A 0.662449 5.5369e-05
15:52425155 T C 0.082503 -8.6747e-06
15:52426921 C T 0.294853 1.3916e-05
15:52427453 T C 0.308180 3.9803e-05
15:52433249 T C 0.131175 2.1208e-05
15:52440558 G A 0.179154 -1.4771e-05
15:52442976 T C 0.064753 -1.9990e-05
15:52443074 C T 0.044677 7.6738e-06
15:52446840 G C 0.083384 2.9782e-06
15:52447514 A G 0.246066 2.0367e-05
15:52457227 A G 0.388025 1.8404e-05
15:52464141 A G 0.118028 -3.0080e-05
15:52472651 G T 0.103950 4.9296e-06
15:52472683 T G 0.310424 2.9370e-05
15:52472713 G A 0.309737 2.8092e-05
15:52483350 C T 0.353680 2.0423e-05
15:52483565 G A 1.512316 -3.7019e-05
15:52501830 T C 0.121686 -1.8916e-05
15:52504965 G A 0.069764 2.8544e-05
15:52506062 C T 0.027637 1.9958e-05
15:52511465 T C 0.291035 1.3166e-05
15:52512344 A G 0.100941 -6.2915e-07
15:52514773 T C 0.130115 8.0301e-06
15:52521383 T C 0.022245 2.5237e-06
15:52526143 C T 0.024958 -1.7812e-07
15:52527951 C T 0.045904 9.7360e-06
15:52529031 C T 0.036759 7.6803e-06
15:52533066 A G 0.046724 -3.5933e-06
15:52534344 A G 1.618611 -3.0634e-05
15:52536596 T C 0.021701 5.6576e-06
15:52541842 G T 0.449120 -1.2213e-05
15:52541976 A G 0.220563 -5.7168e-06
15:52543615 T G 0.029194 -3.8874e-06
15:52546152 A G 1.834000 -3.6826e-05
15:52555025 G A 1.976878 -1.8887e-05
15:52560021 A G 0.041685 -1.7116e-05
15:52567851 A G 0.092615 -5.1947e-06
15:52568807 A G 0.100223 -1.5999e-05
15:52570733 A G 0.326784 1.3644e-05
15:52570780 C A 0.028385 3.2607e-06
15:52576475 T C 0.026311 1.4566e-05
15:52583725 G A 0.028572 3.5858e-06
15:52586923 C T 0.100659 -2.9716e-05
15:52589099 T C 1.758664 -1.9579e-05
15:52589995 T C 0.150126 4.0377e-06
15:52595612 C A 1.760924 -3.9892e-05
15:52597092 C T 0.502528 -7.2875e-06
15:52598531 T C 0.071284 -5.0221e-07
15:52600590 C T 0.039003 1.8849e-06
15:52601033 C T 0.243301 -5.4639e-08
15:52601189 T C 0.624119 -9.5097e-06
15:52601220 A G 1.465014 -2.3131e-06
15:52605153 C T 0.104772 1.4234e-05
15:52635394 A T 0.085550 -1.6933e-06
15:52643564 A G 0.332146 2.3309e-05
15:52652971 T C 0.103613 9.5242e-06
15:52653060 G C 0.100183 -1.2452e-05
15:52654123 T C 0.094161 -1.1995e-05
15:52657512 T C 0.187701 -3.1847e-06
15:52664318 T C 0.068418 5.4379e-06
15:52664689 C T 0.086621 2.8370e-07
15:52667735 C T 0.267070 -1.6489e-05
15:52690140 T G 1.663033 -2.2520e-05
15:52696097 A G 1.143989 1.9003e-06
15:52712833 C T 0.053238 -1.1886e-05
15:52713646 A G 0.091584 1.4565e-05
15:52729171 T G 0.037520 2.4768e-06
15:52732848 C T 1.275307 -1.3435e-05
15:52737691 A G 0.020589 5.0034e-06
15:52738399 C A 0.114700 -1.2871e-05
15:52761941 C G 0.067446 3.2426e-06
15:52773715 A T 1.660949 -3.1496e-05
15:52782723 C T 1.527445 -2.0685e-05
15:52783965 C T 0.339523 2.9387e-05
15:52791472 C T 0.028140 -2.7170e-05
15:52807954 T C 1.666658 1.3310e-06
15:52817842 C T 0.080637 -1.0993e-05
15:52822481 C T 0.369003 -2.2412e-05
15:52822841 T C 1.643284 -3.2774e-05
15:52835076 T G 0.080637 6.5567e-06
15:52837939 C T 0.249295 3.6375e-05
15:52838973 A G 0.062492 1.1984e-05
15:52838988 C T 0.150150 -2.4790e-06
15:52851264 A G 0.099880 6.8146e-06
15:52860070 A G 0.070849 2.0478e-05
15:52860104 C T 0.090602 1.3335e-05
15:52862556 G T 0.111161 -6.5843e-06
15:52864885 C A 0.186953 3.7152e-06
15:52879821 C T 0.227914 4.6314e-06
15:52880263 G A 1.490258 -1.0149e-05
15:52889838 C T 0.056145 -1.2954e-05
15:52898515 T C 1.778746 -8.9576e-06
15:52901283 C T 0.332336 2.7734e-06
15:52901914 C T 0.065521 3.7804e-06
15:52901977 A G 1.479045 -9.7251e-06
15:52903772 C T 0.171045 1.0143e-05
15:52922890 A G 0.080593 -2.5187e-06
15:52941741 T G 0.089820 6.2078e-07
15:52945327 A G 0.081239 -2.0835e-05
15:52949505 C T 0.158898 1.4410e-05
15:52950164 C G 0.033512 7.7673e-06
15:52951888 T C 0.134956 7.2627e-06
15:52954190 T C 1.821234 -1.1296e-05
15:52959687 A G 1.481473 -7.5478e-06
15:52964223 T C 0.168400 -1.0814e-05
15:52981874 C A 0.227390 1.4163e-06
15:52983741 A G 0.251485 1.6071e-05
15:52986962 C T 0.867750 2.1361e-05
15:52987758 T C 0.042790 1.8755e-05
15:52989547 C T 1.089504 1.8444e-05
15:52990946 A G 1.517450 3.2179e-05
15:53002762 A G 0.113275 -4.2683e-05
15:53002950 A G 0.051307 -2.0400e-05
15:53003149 C T 0.060320 7.2428e-06
15:53007977 T C 0.952232 -1.2802e-05
15:53009377 T C 1.601432 -1.2363e-05
15:53011086 A G 0.502565 1.1254e-05
15:53011841 C A 0.035630 8.1629e-06
15:53012800 T C 0.069278 6.2822e-06
15:53013475 T C 0.787950 -4.9552e-05
15:53015492 G A 1.658828 2.3807e-05
15:53015703 C T 0.262371 6.8979e-06
15:53017198 G T 0.551873 -9.6075e-06
15:53017447 T C 0.263915 -6.5314e-06
15:53023060 G T 0.401849 -2.5062e-06
15:53024222 G A 0.089143 1.5714e-05
15:53024679 C T 0.105575 5.0479e-06
15:53027090 A T 0.496041 2.0243e-05
15:53028338 C T 0.027630 -2.2284e-07
15:53029343 C T 0.274019 -1.0507e-05
15:53037849 T C 0.047349 -1.6404e-05
15:53041887 G A 0.156657 -4.5442e-06
15:53044031 T C 1.375425 -1.1821e-05
15:53052435 T C 0.080552 -6.5174e-06
15:53052496 A G 0.567801 5.1263e-05
15:53053842 C T 0.163225 -2.7586e-05
15:53059310 A G 0.043072 -1.8783e-05
15:53059660 A G 0.059086 7.0030e-06
15:53061768 A G 0.326641 -5.9200e-05
15:53068377 G C 1.075218 -3.8540e-06
15:53068905 C T 0.132790 5.7128e-06
15:53075734 G A 1.933146 -6.1233e-08
15:53076548 T C 0.089266 7.1547e-06
15:53081800 C G 0.222246 -2.1008e-05
15:53081859 C G 0.068302 6.0539e-06
15:53085659 T C 0.292507 2.1305e-06
15:53086838 T C 0.036531 -2.9089e-05
15:53090681 C T 1.893008 -9.7461e-06
15:53093422 T C 0.023894 1.1015e-06
15:53102050 A C 0.036361 -2.4204e-05
15:53105710 T A 0.386138 -1.8062e-05
15:53115668 C T 0.053364 7.2106e-06
15:53124819 G A 0.131461 5.3580e-06
15:53127018 G A 0.043885 9.0150e-06
15:53132289 T C 0.085920 -5.0413e-06
15:53137852 C T 0.033573 6.0784e-06
15:53146035 T C 0.275328 -3.8845e-06
15:53148685 G T 0.073929 -1.3934e-05
15:53159129 T C 0.112320 7.0259e-07
15:53163782 C A 0.212404 -6.2646e-06
15:53166186 C T 0.726250 -2.4881e-05
15:53166409 A G 1.599368 3.2406e-05
15:53168445 G A 1.433233 9.2922e-06
15:53169284 A G 0.213159 -2.2771e-05
15:53170880 C G 0.177661 -9.1486e-06
15:53172692 C G 0.158731 -1.0706e-05
15:53173769 A G 0.120180 2.8130e-05
15:53175606 T C 0.042382 -7.1961e-06
15:53187400 T C 0.384595 2.0372e-05
15:53187500 G A 0.832175 2.1795e-06
15:53187926 T C 0.112334 -9.6949e-06
15:53190368 T G 0.022789 2.5589e-06
15:53204710 A G 0.087335 4.3532e-06
15:53206085 A G 1.268460 2.3389e-05
15:53206382 G A 0.376938 1.9278e-05
15:53217879 G A 0.024285 2.3866e-06
15:53225730 A G 0.093077 -7.9082e-06
15:53234290 C A 0.052969 -2.0754e-05
15:53237363 A G 0.765429 9.6817e-06
15:53240575 A G 0.063060 2.0056e-05
15:53241227 T C 1.412681 2.7341e-05
15:53246617 T C 0.175339 4.9685e-07
15:53248856 G A 0.046571 1.4717e-05
15:53250325 C G 0.039387 1.9044e-05
15:53251140 C A 0.429119 1.6255e-05
15:53260405 T C 1.171021 1.1870e-05
15:53261306 T G 0.053452 -2.4030e-05
15:53261408 A G 0.032353 -3.6465e-06
15:53262935 C T 1.898882 -9.3898e-06
15:53268365 A C 0.030748 3.1781e-06
15:53274617 G T 0.096657 -5.1332e-08
15:53274839 G T 0.512316 -1.7478e-05
15:53279291 A G 1.637776 3.5834e-06
15:53279378 G A 0.116407 -1.3502e-05
15:53286817 A G 0.103735 6.0336e-06
15:53288387 A C 0.283127 -1.1653e-05
15:53288794 G A 0.388420 -1.1612e-05
15:53301023 C T 0.064508 1.7398e-06
15:53321119 A G 0.049005 -1.7209e-05
15:53322625 A G 0.059752 -2.2275e-05
15:53329302 G T 0.034355 -1.0323e-05
15:53331487 C T 0.083605 -1.9469e-06
15:53349326 C T 0.168917 -4.1230e-06
15:53349563 C A 0.075836 7.9910e-06
15:53351955 C T 0.120921 -1.4514e-05
15:53354646 A G 0.106703 -1.0094e-05
15:53359237 T C 0.272139 1.4704e-05
15:53360605 T C 0.107458 1.3502e-06
15:53362925 G T 0.088657 -1.2330e-05
15:53370389 A G 0.043015 -1.0423e-05
15:53373385 C T 0.056219 -1.9308e-05
15:53374026 T C 0.727300 -5.0138e-06
15:53375021 T C 0.045418 6.2746e-06
15:53376445 G A 0.273580 -1.3512e-05
15:53378618 C A 0.242819 -9.4909e-06
15:53383200 A G 0.020617 6.0445e-07
15:53383631 C T 1.709883 7.8558e-06
15:53387863 C T 1.857034 6.1466e-06
15:53389896 T C 1.192376 1.7343e-05
15:53390144 A G 0.029755 9.4464e-06
15:53392271 G A 1.709152 5.3679e-06
15:53403985 A G 0.092479 -1.0496e-05
15:53406393 A C 0.208229 -9.5085e-06
15:53408253 G A 0.451755 -1.9261e-05
15:53411521 C T 0.076778 -1.1774e-05
15:53413057 A G 0.088368 -2.5056e-07
15:53414649 C G 0.057804 -1.0414e-05
15:53418376 G C 0.290205 -9.1752e-06
15:53418841 C A 1.966498 1.7108e-06
15:53422901 T G 0.096001 -1.3157e-05
15:53440113 A G 1.172619 2.2765e-05
15:53441560 C T 0.217164 -1.5111e-05
15:53446699 A G 0.366222 -9.1140e-06
15:53447645 A G 0.024380 -2.4279e-07
15:53454972 G A 0.065916 -8.4965e-06
15:53459808 A G 0.129098 2.0304e-05
15:53466966 C T 0.022612 -1.1060e-05
15:53482980 A T 0.101281 1.7204e-05
15:53487253 T C 0.152598 -2.5765e-05
15:53487592 C A 0.069105 8.7660e-06
15:53496784 G C 0.076717 6.8673e-06
15:53497441 G A 0.110079 -1.8546e-05
15:53500111 T C 0.058304 1.0525e-05
15:53501587 T C 0.099071 -1.8055e-05
15:53514529 G A 1.921471 6.0277e-06
15:53515734 T C 1.913169 1.2859e-05
15:53516463 A C 0.139369 -1.3214e-06
15:53525202 A G 0.119402 -1.1665e-05
15:53531740 T C 1.241058 7.1954e-05
15:53533711 A G 0.062390 3.3781e-05
15:53538290 T C 0.059442 -3.5113e-06
15:53542745 A C 1.742729 2.3684e-05
15:53546660 C T 1.623653 -2.7309e-05
15:53550559 T C 1.125746 1.2493e-05
15:53551276 T G 0.057222 -4.0341e-05
15:53551929 A G 0.312369 -1.8359e-05
15:53563854 T C 1.964853 3.5902e-05
15:53566171 A G 0.357818 -3.8317e-05
15:53566664 G C 0.898678 5.3041e-05
15:53567493 A G 0.149745 6.5852e-06
15:53573692 A G 0.034066 -1.5243e-05
15:53575652 T G 1.384401 5.9098e-05
15:53583848 C A 0.062050 2.3969e-05
15:53586167 G T 0.184835 -5.1240e-06
15:53588258 T C 0.056726 -9.1130e-06
15:53590623 A G 0.820051 1.9975e-05
15:53594508 T C 0.040067 -2.5841e-05
15:53597428 T C 0.055716 9.3751e-08
15:53598719 C A 0.092278 -1.8656e-05
15:53603473 A G 0.086532 1.2024e-06
15:53620650 A C 0.095566 9.4652e-07
15:53621338 A G 0.297478 4.6247e-05
15:53627413 T G 0.652198 8.0367e-06
15:53629299 T C 0.039152 -1.5837e-05
15:53634352 C T 0.111147 -1.2583e-05
15:53640620 G C 0.073756 -1.9104e-06
15:53641439 G T 0.993166 -4.0089e-05
15:53643571 C T 0.033767 1.8985e-05
15:53650999 A G 0.915712 3.8131e-05
15:53654637 C G 0.045908 -1.2489e-05
15:53655139 T C 0.165813 1.4730e-05
15:53657536 C A 0.981791 -2.8988e-05
15:53661104 T G 0.061054 -6.4553e-06
15:53661164 A C 0.047465 -3.9070e-05
15:53662010 A C 0.025607 -1.0619e-05
15:53669574 A G 0.195374 -4.5214e-06
15:53671670 A C 1.513543 -9.6103e-07
15:53675194 T C 0.038051 1.0629e-05
15:53677203 G A 1.659776 1.1102e-05
15:53677933 T C 0.038697 1.2844e-05
15:53694090 G A 0.687087 -3.8562e-05
15:53698218 T C 0.095338 -1.3373e-05
15:53698917 G A 0.047349 -2.1648e-07
15:53705334 T C 1.349226 -1.0166e-05
15:53709983 T C 0.123662 -3.7555e-05
15:53716225 A C 0.081079 3.5352e-06
15:53718459 A C 0.627393 -2.7272e-05
15:53728461 G T 0.025403 1.0457e-05
15:53729607 T C 0.026723 7.8296e-07
15:53730734 C T 0.022806 -7.7618e-06
15:53731148 C T 1.178647 -2.2337e-05
15:53736695 G A 0.655751 -2.1246e-05
15:53741612 C T 0.076091 -7.2975e-06
15:53750430 T C 1.006354 -1.7263e-05
15:53751902 A G 0.046578 -2.2651e-05
15:53754922 G A 1.460751 -1.4337e-05
15:53759289 T C 0.035297 9.8090e-07
15:53759611 C A 0.083173 1.6339e-06
15:53761226 G T 0.326775 8.1363e-06
15:53763360 C T 1.574441 6.1976e-06
15:53765152 A G 0.033913 -1.2888e-05
15:53767886 A G 1.468043 -2.2434e-05
15:53768126 C T 0.045445 1.5693e-05
15:53768726 C T 0.168142 2.9538e-06
15:53769872 A T 1.869236 -2.9238e-05
15:53770186 A G 1.350559 -8.0120e-06
15:53770300 G A 0.252668 2.6325e-05
15:53773265 G A 0.143993 -2.1212e-06
15:53774893 G A 0.342801 3.2026e-07
15:53777918 C T 0.510228 5.9684e-06
15:53780247 C T 0.338068 3.8919e-06
15:53796971 T C 0.119021 1.0146e-05
15:53797418 A G 0.070393 -1.2059e-05
15:53797535 G A 0.030588 1.6058e-05
15:53803944 G T 0.032917 -5.0054e-06
15:53805825 A C 0.799597 4.4620e-07
15:53806154 G C 0.110464 -1.4133e-05
15:53808363 A G 0.166860 1.3330e-05
15:53812422 C T 0.030643 1.6755e-05
15:53818149 T C 0.042029 -1.3470e-05
15:53828686 T C 0.200386 -2.0740e-05
15:53828832 T C 0.467635 -7.5888e-06
15:53840119 G A 1.742436 2.2489e-05
15:53852952 G A 0.451449 -9.7726e-06
15:53860607 A G 0.131872 6.4332e-06
15:53861680 C T 0.021436 -8.8938e-06
15:53872211 A G 0.053833 2.8967e-06
15:53873758 C T 0.157952 -5.1422e-07
15:53880804 C T 0.773038 -1.0747e-05
15:53898434 T C 0.129628 4.4230e-06
15:53904471 T C 0.804354 2.4015e-07
15:53907948 A G 0.450086 -2.6373e-06
15:53908062 C T 0.079348 -1.2142e-05
15:53925006 A G 0.120891 6.3665e-06
15:53929798 A T 0.074494 -1.4587e-05
15:53936378 G C 0.087943 -4.1646e-06
15:53942928 C T 0.420867 3.5923e-06
15:53945773 G A 0.118290 1.4441e-05
15:53946593 C A 0.456753 -2.5527e-06
15:53948377 T C 0.039486 2.8223e-06
15:53949098 A G 1.570456 -1.5149e-05
15:53953598 C T 0.024961 -3.6155e-06
15:53964372 A C 0.031717 -9.5228e-06
15:53982515 G A 0.087304 -1.3616e-05
15:53987900 T C 1.020987 1.4633e-05
15:53988173 T C 0.575036 5.7652e-06
15:54002001 T C 0.316350 7.8173e-06
15:54003091 A G 0.973039 -6.9898e-06
15:54005513 A G 0.064474 1.8556e-06
15:54010102 A C 0.116158 -2.4888e-05
15:54019568 C T 0.336402 -2.3529e-05
15:54020695 T C 0.264955 -2.4171e-05
15:54020988 G T 0.023860 -7.6933e-06
15:54037095 T C 0.104116 1.7794e-05
15:54040533 T C 0.817059 1.1200e-06
15:54042820 T C 0.083064 -9.1370e-06
15:54051183 C T 0.698048 9.2289e-07
15:54052566 C T 0.047332 -1.4834e-06
15:54058051 T C 1.948924 -4.7888e-06
15:54061589 T C 0.084948 7.2385e-06
15:54070196 T C 1.178664 -1.0055e-05
15:54083653 G T 0.068717 -7.0193e-06
15:54086030 C A 0.074742 -3.5375e-06
15:54095755 C T 0.598481 -1.7959e-05
15:54096572 G A 1.881074 1.2126e-06
15:54101657 A C 0.756257 1.3447e-05
15:54110313 A G 0.052874 -8.4455e-07
15:54110858 A C 0.840202 1.7972e-05
15:54111330 C T 0.044942 -1.1885e-05
15:54113631 A G 0.047417 5.7451e-06
15:54125803 C T 0.076965 2.9399e-05
15:54126596 A C 0.067466 5.0992e-06
15:54128851 T C 0.297212 -1.7428e-05
15:54131896 T C 0.073756 2.4096e-05
15:54136105 C T 0.020997 8.6197e-06
15:54139941 A G 0.726715 5.6542e-06
15:54140509 A G 0.085982 -1.2560e-05
15:54145141 G A 1.056447 -7.7967e-06
15:54156501 T C 0.120021 -2.6561e-05
15:54157158 C G 0.210306 -6.4195e-06
15:54164012 G A 1.248459 -6.1997e-06
15:54165054 T C 0.692619 1.3151e-05
15:54165847 C T 0.297610 -1.5208e-05
15:54166818 A T 0.295689 1.0209e-05
15:54166867 C T 0.765208 1.0972e-06
15:54166869 A G 0.094872 2.5426e-05
15:54169638 A G 0.492148 -1.8038e-05
15:54170311 C T 0.080974 2.5072e-05
15:54170419 T C 0.515393 2.0166e-05
15:54189503 A G 0.372638 4.8380e-06
15:54194889 G A 0.161876 8.8075e-06
15:54195511 T C 0.061302 -2.2914e-05
15:54197272 A C 0.729422 -2.2032e-05
15:54204746 C T 1.516358 2.9744e-05
15:54206383 C T 1.362523 -7.0200e-06
15:54211621 C T 0.439124 2.4639e-06
15:54221800 G T 0.063835 3.5485e-06
15:54224071 A G 0.665393 -1.8769e-07
15:54224610 T C 1.950648 3.5125e-06
15:54224817 C T 0.099261 -8.3471e-07
15:54227945 T G 0.030728 -1.8743e-05
15:54241386 A G 0.628090 -9.7734e-06
15:54242735 G A 0.082204 -7.0586e-06
15:54244286 C T 0.045836 -8.8408e-06
15:54244477 G A 0.863987 1.1736e-05
15:54252177 T C 0.078023 -6.8300e-06
15:54266579 G A 0.877912 -9.8260e-06
15:54267069 C T 0.121547 -3.1595e-06
15:54269452 A G 0.946548 6.2278e-06
15:54275853 A G 0.626360 -3.4627e-05
15:54276491 G A 0.222719 1.6168e-05
15:54280811 A G 1.154546 -2.4073e-05
15:54288314 C A 0.216239 3.1186e-05
15:54292085 G A 0.048512 7.4966e-06
15:54296414 G A 0.042086 4.1525e-06
15:54298305 G C 0.278007 -2.7862e-05
15:54304015 A G 0.189098 -5.8394e-06
15:54307925 T C 0.062921 2.5407e-05
15:54310679 A G 0.474469 3.7859e-06
15:54310792 T C 0.032791 4.3832e-06
15:54312326 C T 0.056015 -2.8921e-05
15:54316028 C T 1.045609 -4.3208e-06
15:54319355 A G 0.131607 2.5265e-05
15:54321606 T C 0.210510 2.5855e-05
15:54329695 T C 0.071855 2.0023e-06
15:54331986 C A 0.050494 1.2003e-05
15:54335708 G C 0.184818 -1.3446e-05
15:54336061 G A 1.176617 -1.7450e-06
15:54339206 A G 0.052728 1.8084e-05
15:54340428 C T 1.026199 -1.5286e-05
15:54341465 A G 1.732026 -3.2591e-05
15:54342034 G A 0.043399 1.5163e-05
15:54343188 A G 1.363465 -1.8050e-05
15:54348183 A G 0.048458 1.1347e-05
15:54348185 G A 0.297505 -1.3221e-05
15:54364637 T C 0.031353 1.9330e-05
15:54368844 G A 0.430278 8.2065e-06
15:54372080 A G 0.297121 -1.8786e-06
15:54379862 T C 0.052833 8.1561e-06
15:54382069 T C 0.038316 -7.8530e-06
15:54384810 C T 1.509899 -1.2421e-05
15:54385725 A G 0.055981 -1.5174e-05
15:54386145 A G 0.693037 -9.2170e-06
15:54393155 T G 1.505356 -5.4736e-06
15:54397493 G A 0.540208 5.5200e-06
15:54399170 T C 0.042834 8.2918e-06
15:54403589 G A 0.951253 1.4849e-05
15:54404818 T C 0.088892 1.9632e-05
15:54406615 A G 1.303638 -6.7913e-06
15:54407559 C T 0.068741 4.9605e-07
15:54413440 A C 0.060806 4.2929e-07
15:54413680 T C 0.042627 1.7104e-05
15:54433175 C T 0.970541 -3.3395e-06
15:54442574 T C 0.113459 3.5043e-05
15:54448730 T G 0.085397 1.7228e-05
15:54455304 A C 0.035702 -1.7802e-05
15:54462234 G T 0.046020 5.3798e-06
15:54471061 A G 0.138621 6.9378e-06
15:54474407 T C 0.047244 -1.8294e-05
15:54475806 G A 0.080399 7.3050e-06
15:54480379 A G 0.072423 -1.9705e-05
15:54481392 T C 1.551444 6.6938e-05
15:54482241 G A 0.047200 -1.4561e-05
15:54485506 G A 0.089823 2.0272e-06
15:54488410 A C 0.026668 3.2281e-06
15:54496602 C T 0.066249 2.4835e-05
15:54497689 G C 0.496884 3.6071e-05
15:54498077 A G 0.501294 -1.5779e-05
15:54503506 G A 0.399938 4.7675e-05
15:54508323 T G 1.145917 -3.9427e-05
15:54513647 A G 0.234550 -1.3422e-06
15:54522857 C T 0.036076 1.4417e-06
15:54523239 C T 0.042760 -8.2624e-06
15:54529111 G A 0.635162 1.4198e-05
15:54529265 A C 0.188065 -1.0813e-05
15:54531018 A C 0.045598 2.6118e-05
15:54531273 G A 0.109784 3.9812e-06
15:54532370 C T 0.033556 4.3724e-06
15:54539596 T C 0.043423 2.5837e-05
15:54542456 T C 0.033862 1.6538e-07
15:54544831 T G 0.089388 -7.8904e-06
15:54557674 G A 0.050892 -2.3815e-06
15:54568105 T C 0.832545 -2.5201e-06
15:54577673 C T 0.284191 -1.6651e-05
15:54578561 G A 0.148834 2.7379e-06
15:54578727 T C 0.108298 9.3796e-06
15:54596541 T C 0.057066 4.1040e-05
15:54599772 C A 0.316772 -3.4320e-05
15:54600075 T C 0.173235 -4.8149e-06
15:54605524 T C 0.211221 -4.3601e-05
15:54608462 T C 1.069084 3.4912e-07
15:54612833 G A 0.397881 -2.4817e-05
15:54613258 T G 0.035950 -3.0032e-06
15:54613773 T C 0.270826 -8.0649e-07
15:54619962 A G 0.664618 1.3721e-05
15:54638664 A G 0.122955 -2.9509e-06
15:54645758 A C 0.094967 -2.5281e-05
15:54654359 T C 0.480290 1.9238e-06
15:54656082 T C 0.842078 -6.5292e-06
15:54661474 C T 0.051055 -2.9556e-06
15:54667127 C T 0.037218 -7.3230e-06
15:54680632 C A 0.410121 -1.1458e-05
15:54696259 C T 0.374654 -7.8537e-06
15:54696522 A G 0.021834 8.2738e-06
15:54698608 T C 1.689321 8.0139e-06
15:54702313 T C 1.088620 1.4163e-05
15:54714483 G T 0.489942 3.4720e-06
15:54714921 T C 0.054843 -3.6696e-06
15:54722433 T C 0.050317 -9.3546e-06
15:54728463 C T 0.055540 -3.8442e-06
15:54729500 T C 0.170579 1.2187e-05
15:54729973 C A 0.035464 -8.9427e-06
15:54743987 G A 0.057678 1.8366e-07
15:54757837 G A 0.796680 2.6843e-05
15:54757975 G A 0.029177 1.3030e-05
15:54759442 A G 0.122411 6.2050e-06
15:54767105 C T 0.757650 3.4863e-05
15:54773802 T G 0.033509 5.1761e-07
15:54778136 T C 0.027851 4.1286e-05
15:54787358 C T 0.346296 -1.0180e-05
15:54802072 T G 0.063604 -3.9138e-06
15:54804324 G A 0.513791 -9.5486e-06
15:54810553 G A 0.069496 -7.2998e-06
15:54810555 G A 0.161033 -1.7558e-05
15:54823317 A G 0.111371 3.4386e-06
15:54823820 A T 0.033345 -1.0771e-05
15:54827508 A G 0.097262 -1.0915e-05
15:54841874 G A 0.768275 2.8216e-05
15:54846189 G T 0.037500 9.9388e-06
15:54847677 T C 0.877297 3.3413e-05
15:54866218 T C 0.699714 5.4998e-05
15:54868668 T G 0.884039 4.6925e-05
15:54871598 A G 0.024384 -2.5097e-05
15:54875270 C A 0.054911 -9.3927e-06
15:54887086 T C 0.074296 -7.1567e-06
15:54894829 C T 1.387760 1.2194e-05
15:54910133 T G 0.068734 -1.7017e-05
15:54912084 A G 0.283664 -1.3121e-05
15:54918246 A G 0.096694 1.3679e-05
15:54919047 G A 1.304580 1.9606e-05
15:54930252 A C 0.227193 -1.0976e-05
15:54942509 A G 0.119364 -1.4069e-05
15:54956926 T C 1.057702 2.3604e-05
15:54957027 G T 0.050243 2.1087e-06
15:54983177 T C 0.379026 -7.0785e-06
15:54983347 T C 0.523943 -1.3677e-05
15:54988061 A C 0.044079 -8.3847e-06
15:54988934 C T 0.092047 -1.7256e-06
15:54997983 C T 1.869746 1.9521e-05
15:54999455 A C 0.072212 -1.6710e-05
15:55007618 C A 0.044844 2.1888e-06
15:55008400 G A 0.100778 7.6154e-06
15:55009719 A G 0.154729 -3.1857e-06
15:55013872 A G 1.779600 2.0287e-05
15:55026129 C T 0.023751 -2.2287e-05
15:55026688 G A 0.045269 -6.5274e-06
15:55031385 G A 0.032876 4.9490e-07
15:55032121 T G 1.786226 1.7916e-05
15:55033615 T C 0.138971 -7.9801e-06
15:55037195 A C 0.047509 -6.2274e-06
15:55039982 A C 0.075337 1.8372e-05
15:55040062 G A 0.075741 1.8848e-05
15:55054886 A C 0.028895 -9.0053e-06
15:55066985 A G 1.079246 1.0179e-05
15:55068454 A C 0.417090 1.7897e-05
15:55078723 T C 0.207127 -6.5259e-06
15:55085292 C T 0.259138 -1.7660e-05
15:55090860 C T 0.068160 9.7085e-06
15:55103631 T G 1.817294 -1.3350e-05
15:55111076 T A 1.729860 -3.5084e-05
15:55117247 A G 0.058725 -7.0444e-07
15:55120886 G A 1.904475 -1.1727e-06
15:55121785 C T 0.793845 6.1089e-06
15:55125813 G A 0.354333 -9.9191e-06
15:55126039 A G 0.082956 2.8603e-06
15:55129936 C G 0.030639 1.0476e-05
15:55133055 C T 0.716203 -5.0278e-06
15:55134363 G A 0.036426 4.2390e-06
15:55135646 C T 0.415333 -4.9975e-07
15:55135835 G A 1.516671 -1.3286e-05
15:55136295 T C 1.547531 -1.6735e-05
15:55136681 A C 0.319553 -3.8452e-06
15:55136755 C T 0.926526 1.8129e-05
15:55136950 T C 1.958774 2.0240e-05
15:55150180 T C 0.553566 7.9443e-06
15:55156867 C G 0.030048 8.6630e-07
15:55157158 C T 0.633618 8.1859e-06
15:55163547 A G 1.364685 -7.7992e-06
15:55171522 G A 0.888078 -1.2950e-05
15:55171903 T C 0.068578 1.1181e-06
15:55175445 A G 0.026434 1.2166e-05
15:55176577 G A 0.039547 -1.4935e-05
15:55192450 C A 1.533480 -1.2372e-06
15:55203301 T C 0.131519 -1.0785e-05
15:55217403 T G 0.137315 1.5839e-05
15:55227605 A G 0.041855 1.8740e-05
15:55232516 G A 0.045626 -2.1700e-05
15:55255054 A C 0.040468 -7.3800e-06
15:55257079 G A 0.353690 -3.5178e-06
15:55263417 G A 0.037048 4.1022e-06
15:55265376 G A 1.357658 1.3543e-06
15:55268194 A G 0.141800 -1.3003e-06
15:55270561 G A 0.096956 -5.9559e-07
15:55272563 G C 0.027304 -2.1217e-05
15:55275674 A G 1.925540 -1.6195e-05
15:55277229 C T 0.076591 -2.7923e-06
15:55279662 C T 0.030819 1.7138e-06
15:55281181 A C 1.088045 2.1148e-06
15:55282610 A G 0.266791 -2.5361e-06
15:55289269 A G 0.032808 1.2867e-05
15:55293021 G A 0.059616 -5.9425e-06
15:55297718 G A 1.090581 -1.3533e-05
15:55298596 C G 0.068204 -1.2084e-05
15:55306814 A G 0.876138 1.0191e-05
15:55313480 G A 0.184321 -1.4986e-06
15:55316919 G A 0.029803 -2.3041e-06
15:55323064 T C 1.583668 5.4829e-07
15:55323954 T G 0.054734 6.6855e-06
15:55327838 T C 0.340757 -1.7326e-05
15:55328570 C T 0.076935 2.1705e-05
15:55342771 G A 0.702128 3.9714e-06
15:55344052 G A 0.278411 -1.4431e-05
15:55344851 T C 0.456698 3.2437e-05
15:55354570 G A 1.310876 -2.8071e-05
15:55355443 G A 0.126001 1.8230e-06
15:55368124 C T 1.552638 3.5485e-05
15:55373552 C T 0.046074 1.3542e-05
15:55382705 A G 0.034515 -3.7307e-06
15:55390344 A T 0.172123 -4.8776e-06
15:55390571 T C 0.045578 3.1511e-06
15:55392433 A C 0.078866 -5.9654e-07
15:55392930 C T 0.349339 -1.3061e-05
15:55393183 G T 0.658199 5.6028e-06
15:55400872 G T 0.329497 7.1810e-06
15:55405455 A G 0.083221 -2.1187e-05
15:55405555 T C 0.088630 -3.4850e-06
15:55405966 T C 0.359388 -1.9888e-05
15:55413292 T C 0.021963 2.8709e-05
15:55417300 C T 0.081596 6.4867e-06
15:55420915 G T 0.092033 -3.0613e-06
15:55424318 C G 0.072664 -2.6606e-05
15:55426862 A G 0.081739 -5.1462e-07
15:55454261 C T 0.208916 -7.8373e-06
15:55462766 T C 0.161468 -9.3529e-06
15:55473192 T C 0.410314 -1.1022e-05
15:55478679 A C 0.131634 5.7221e-06
15:55483890 G A 0.291338 -1.7495e-05
15:55489065 A G 0.414785 -1.0572e-05
15:55489907 G T 0.148854 -6.6953e-07
15:55505761 G C 0.384537 -1.0154e-05
15:55509513 G C 0.072474 -2.0408e-06
15:55517432 G A 0.492706 4.4852e-07
15:55520182 T G 0.171402 -1.3468e-06
15:55531039 C T 0.080205 -5.5044e-06
15:55532655 C T 0.169124 -7.2234e-06
15:55535235 C T 0.919441 -1.2540e-05
15:55549561 C G 0.646425 -2.1690e-05
15:55552600 G A 0.033114 -9.3388e-07
15:55558624 G T 0.267352 -4.5235e-06
15:55561448 C T 0.026763 1.9491e-05
15:55563495 T G 0.932350 -1.8149e-06
15:55570561 G C 0.749664 2.0908e-05
15:55576019 A G 0.067473 6.2562e-06
15:55577303 C T 0.216355 -9.7297e-07
15:55578626 G C 0.068727 1.8203e-05
15:55609126 A G 0.031132 -2.4793e-06
15:55611918 C T 0.064430 1.9201e-05
15:55613659 A G 0.088786 1.0744e-05
15:55619796 C T 0.212431 -2.8438e-06
15:55630074 G A 0.096062 -1.5193e-05
15:55631869 G A 0.671217 -3.3622e-06
15:55632859 T G 0.662588 -1.1479e-06
15:55648962 C T 0.359909 -8.1395e-06
15:55649334 T C 0.081643 2.0049e-05
15:55660226 T C 0.126694 1.3763e-05
15:55663993 C T 0.021266 7.9388e-06
15:55664073 C T 0.031982 -2.1857e-05
15:55664110 C G 0.145577 -2.2114e-05
15:55664572 C T 0.128744 5.0967e-06
15:55687897 C G 0.796704 6.5495e-06
15:55699583 C A 0.061180 -6.1012e-06
15:55700981 A C 0.178124 -3.9108e-05
15:55722882 A C 0.179381 -3.5366e-05
15:55727587 G A 0.698426 1.5008e-06
15:55733216 G A 0.143925 -9.5780e-06
15:55759193 C T 1.006106 6.4267e-07
15:55772583 A G 0.155511 1.3734e-05
15:55777113 G T 0.065678 2.1079e-05
15:55780796 G A 0.089470 3.6856e-06
15:55789478 G A 0.124614 1.4678e-05
15:55789910 T C 0.142959 -3.6677e-06
15:55791162 A G 0.115533 -2.0186e-05
15:55799916 G A 0.175475 -1.3958e-05
15:55801094 G A 0.490326 5.1891e-06
15:55809660 C T 0.313321 -3.5224e-05
15:55810215 T C 0.133348 3.3840e-06
15:55813831 T G 0.251811 -2.2366e-05
15:55821785 C A 1.010866 8.6867e-06
15:55822874 T C 0.755073 2.2200e-05
15:55825104 G T 1.068925 5.1746e-05
15:55825507 T C 0.102069 1.6544e-06
15:55825945 A C 1.940133 1.0781e-05
15:55827388 A G 0.101488 -7.5696e-07
15:55828551 A G 0.050841 -5.7767e-06
15:55828991 T C 0.097860 5.6631e-06
15:55831277 A C 0.044544 1.2052e-05
15:55832462 T C 0.172514 -2.1090e-05
15:55833521 A G 1.361898 1.2208e-05
15:55847984 T C 1.801896 -9.9969e-06
15:55855490 C T 0.154978 2.5370e-05
15:55856060 G A 1.134827 1.9477e-06
15:55857061 G A 0.036368 5.4650e-06
15:55858400 T G 0.141218 2.1872e-05
15:55860183 T C 1.131216 -2.3923e-06
15:55869345 C A 0.028766 3.5566e-07
15:55874891 T C 1.930865 1.2135e-05
15:55875066 G A 0.640941 -1.5888e-05
15:55876919 G A 1.198369 -2.5061e-06
15:55879239 G A 0.026474 1.1922e-06
15:55879453 C T 0.152346 -8.5228e-07
15:55879712 C T 0.080535 5.0072e-06
15:55881107 T C 0.576290 1.3901e-05
15:55881111 G A 1.770237 3.4940e-05
15:55881659 A T 0.155600 5.9079e-06
15:55888784 A C 0.235016 1.0690e-05
15:55910375 C T 0.023578 -1.1049e-05
15:55911668 A C 0.178025 -3.0861e-06
15:55912875 A T 0.232871 1.2854e-05
15:55916033 C T 0.158598 -2.9105e-05
15:55921013 C T 0.603574 6.4376e-06
15:55923138 C T 0.092635 1.1540e-05
15:55927621 G A 0.059235 9.9087e-06
15:55939586 C G 0.155280 -2.7506e-05
15:55939959 G A 1.337327 5.1902e-06
15:55941534 C T 0.084625 -2.6286e-06
15:55945610 A C 1.692734 -1.2816e-05
15:55946382 A C 1.462434 -2.6202e-05
15:55964778 G C 0.020032 7.6534e-06
15:55966415 A C 0.074024 2.2551e-06
15:55966445 C G 0.197258 -2.6969e-07
15:55967950 A C 0.021296 1.4692e-05
15:55968539 A G 0.481377 2.0385e-05
15:55969767 C T 0.054642 -2.7591e-05
15:55971737 C T 0.233911 1.5625e-05
15:55972797 C T 0.187510 -3.0993e-05
15:55975085 G A 0.178977 -3.4465e-05
15:55983591 C T 0.082728 1.0406e-06
15:55985801 C T 0.158809 -3.7312e-05
15:55997481 G A 0.037211 1.7921e-05
15:55998595 C A 1.371274 -3.3983e-05
15:56004641 G A 0.175866 -4.8788e-06
15:56014678 C T 0.025101 1.1898e-05
15:56030756 C T 1.036014 4.6831e-07
15:56037038 C T 0.055278 -1.9854e-05
15:56038417 T C 1.052520 -2.3542e-06
15:56044189 C T 1.617527 -1.8420e-05
15:56050961 C T 1.977602 -1.1612e-05
15:56056589 G A 0.030306 -9.1565e-06
15:56056654 G A 0.476710 2.6674e-06
15:56062580 G A 0.328018 2.5693e-06
15:56063040 C T 0.349815 1.0515e-05
15:56066427 T C 1.084635 -2.2647e-05
15:56069044 C G 0.210939 -6.5468e-06
15:56069775 C G 1.746706 -9.7509e-06
15:56071128 C T 0.399829 -4.5280e-06
15:56072934 A G 1.097745 -3.9762e-06
15:56075047 C T 0.106530 4.3173e-06
15:56077394 G C 0.203884 -3.1002e-06
15:56078440 G A 1.917058 -2.2727e-05
15:56081626 T C 0.807961 -3.3408e-05
15:56095816 T C 0.514451 2.5676e-05
15:56096430 T C 0.092958 3.3986e-05
15:56101713 A G 1.465629 9.4019e-06
15:56112714 C A 1.805972 2.5863e-05
15:56118175 C A 0.090575 4.0367e-05
15:56135864 A G 0.210558 -4.6487e-06
15:56139153 C T 1.830243 -2.2769e-05
15:56146873 A G 0.228301 3.8246e-06
15:56149083 G T 0.026145 -7.6592e-06
15:56154232 T C 0.072780 1.0857e-05
15:56158075 G A 1.897805 -3.5694e-05
15:56159118 C A 0.657148 1.1010e-05
15:56163337 T C 1.599579 -2.0133e-05
15:56173280 C T 0.032710 3.7551e-06
15:56174827 C T 0.648380 1.1925e-05
15:56188307 G T 0.104191 4.5525e-05
15:56192586 C A 0.082452 4.3141e-05
15:56194268 T C 0.125994 1.0899e-05
15:56200634 A G 0.171783 -3.6513e-06
15:56208463 C A 0.064110 4.4275e-06
15:56208933 C T 0.192797 -5.1223e-06
15:56209447 A C 0.240221 1.3972e-06
15:56216182 A G 0.436194 -4.5116e-05
15:56244131 T C 0.202626 -1.3738e-05
15:56252282 G A 0.237155 -8.6680e-08
15:56254537 T C 0.121829 4.8841e-05
15:56262183 G T 0.632377 1.9472e-05
15:56281562 G A 0.029031 -2.1345e-06
15:56283412 T C 0.036718 -3.0169e-06
15:56284419 G A 0.129496 2.7328e-05
15:56284612 T C 0.063393 -1.3029e-05
15:56284966 C G 0.211285 3.4158e-06
15:56285721 A G 0.073616 8.1782e-06
15:56289236 A C 0.055900 8.9403e-06
15:56291249 G A 0.268236 -4.0900e-06
15:56292720 T C 0.076792 -6.4039e-06
15:56299198 T C 0.077431 7.9429e-06
15:56309541 G A 0.323493 -5.1374e-06
15:56309722 C T 0.206787 2.8944e-05
15:56317789 G A 0.886177 -2.5720e-05
15:56324451 C T 0.379264 2.4623e-05
15:56324477 A G 0.726022 -7.1408e-06
15:56325016 A G 0.076836 9.2489e-06
15:56325031 A G 0.048230 1.1627e-05
15:56325826 A G 1.675484 -8.8801e-06
15:56325952 G C 1.023741 -2.1061e-05
15:56327055 C A 0.082106 1.0448e-05
15:56327470 T C 0.669490 -6.9192e-06
15:56327879 T C 0.127493 -2.0045e-05
15:56328759 G A 0.166680 2.5930e-06
15:56329856 T C 0.612631 1.7176e-05
15:56329944 T G 0.249931 -1.0091e-05
15:56330771 T C 1.933754 8.2651e-06
15:56330925 C G 0.162029 -8.2434e-06
15:56331339 G T 0.044028 -7.5342e-06
15:56335371 T G 0.024849 1.6132e-05
15:56339934 C G 0.258234 -9.4618e-06
15:56340896 G A 1.835887 5.7538e-06
15:56342868 T G 0.720565 2.4407e-05
15:56345103 C A 0.102804 -3.3875e-06
15:56346596 T C 0.370700 -3.4518e-05
15:56362968 C T 0.803120 -1.5651e-05
15:56363393 C G 0.052803 -8.6213e-06
15:56363698 G A 0.979336 -2.3808e-05
15:56373343 A G 0.095093 1.3369e-05
15:56378998 G A 0.058072 -5.4012e-06
15:56383205 T C 0.105619 -1.9293e-05
15:56384463 A G 0.029803 7.8167e-06
15:56385868 G A 0.054305 -1.4814e-05
15:56417963 C A 0.022340 3.6429e-06
15:56437560 C T 0.045663 2.5756e-06
15:56461133 T C 0.837223 -1.8896e-05
15:56484304 T C 0.186633 -6.9481e-06
15:56488742 G A 0.053119 -1.6281e-05
15:56497334 A G 1.271119 -2.1235e-05
15:56525994 C T 0.433974 -3.6162e-07
15:56533519 T C 0.246389 7.8806e-06
15:56542223 T C 1.741647 -3.7154e-06
15:56544009 T G 0.029337 -2.6525e-05
15:56566906 A G 0.099112 1.2166e-05
15:56568313 A C 0.039870 2.8020e-06
15:56588278 C T 0.207600 3.1358e-06
15:56592247 T C 0.111188 1.4746e-05
15:56598157 G A 0.907164 -2.9621e-05
15:56600095 C T 0.702764 -3.1948e-05
15:56612343 C T 0.030864 -2.9852e-05
15:56614862 G T 0.029888 7.9001e-06
15:56616789 C T 1.237889 -2.1319e-05
15:56619799 T G 0.043045 2.5918e-06
15:56620613 A G 0.070370 1.4882e-05
15:56650678 G A 0.147246 2.1179e-05
15:56677730 G A 0.919608 -4.3127e-05
15:56680836 G C 0.097850 1.0910e-05
15:56688126 G A 0.148402 2.0292e-05
15:56706428 G A 0.031846 -1.3117e-05
15:56717062 C A 0.042671 8.6862e-06
15:56717238 C T 0.033607 -1.9362e-05
15:56717817 A C 0.034185 8.1093e-06
15:56736681 G A 0.053102 1.9163e-05
15:56739063 T C 0.110851 1.5705e-05
15:56742452 C T 0.042097 1.8832e-05
15:56742942 G A 0.062989 2.6880e-05
15:56753547 C T 0.151177 1.0081e-05
15:56756285 G T 0.210775 3.7416e-06
15:56759988 A G 0.272540 2.0457e-05
15:56763193 C A 0.438088 7.9810e-06
15:56770817 T C 0.240932 -1.1325e-05
15:56774803 T C 0.820717 -2.5929e-05
15:56774898 A G 1.764746 3.0546e-06
15:56775521 G C 0.231501 3.9901e-06
15:56785979 G A 0.133528 -2.2380e-05
15:56786407 C T 0.121907 2.9062e-06
15:56788190 T C 0.082571 -6.2431e-06
15:56812698 T C 1.258492 -2.0457e-05
15:56816159 A G 1.865241 -1.6370e-05
15:56816358 C T 0.093210 -1.7736e-05
15:56818990 T C 0.089463 1.0612e-05
15:56819066 T C 0.032125 1.1439e-05
15:56820413 T C 0.023636 -1.4745e-05
15:56824086 T G 0.394403 9.4407e-06
15:56824711 G T 0.056012 -7.7946e-06
15:56824818 A G 1.136064 -1.6649e-05
15:56824999 G A 0.171725 -4.7178e-06
15:56825355 G C 0.083697 -6.3643e-06
15:56836836 A G 0.033658 -2.7229e-07
15:56840528 A G 0.502480 -2.9170e-05
15:56883135 T C 1.630528 -9.9690e-05
15:56899523 A G 0.301115 3.9771e-05
15:56901569 T C 0.035674 2.0859e-05
15:56910336 C T 0.026512 -1.5405e-05
15:56911319 T C 0.395814 -5.4303e-05
15:56913494 C T 0.137043 -2.0410e-07
15:56920094 T C 0.753125 -9.7776e-06
15:56920232 G A 0.035154 -4.1324e-06
15:56923895 A C 0.055805 -1.4464e-06
15:56929224 A G 0.114717 1.5767e-07
15:56939169 C T 0.026182 7.5845e-06
15:56940801 A G 0.070448 -8.0156e-07
15:56946753 C T 0.089470 -8.4939e-06
15:56957179 C T 0.049223 3.5134e-05
15:56959028 T C 0.792002 6.6738e-06
15:56975960 T C 0.079311 -1.6342e-05
15:56977532 C A 0.153944 -2.1593e-06
15:56992168 T C 0.033954 -3.2722e-06
15:57016599 C G 0.031173 -1.8237e-05
15:57018007 T C 0.055781 -1.5117e-05
15:57020659 C T 0.024877 -1.7400e-05
15:57024237 A G 0.072807 -7.0075e-06
15:57027673 G A 1.223800 -1.0678e-05
15:57029225 C T 0.069921 2.4068e-05
15:57039972 A G 0.393053 1.5759e-05
15:57053144 A G 0.025267 1.5364e-05
15:57055897 G A 0.070662 -2.4447e-06
15:57066034 C T 0.152428 -7.2730e-06
15:57068545 T C 0.074041 -1.7589e-05
15:57086232 A C 0.025873 6.0003e-06
15:57100182 C G 0.059014 2.0098e-05
15:57105790 A G 0.068180 -1.0264e-05
15:57116717 C T 0.027212 2.1743e-05
15:57120470 A G 0.176859 3.3282e-06
15:57120989 A G 1.613233 6.3574e-06
15:57128036 C T 0.051290 -1.3680e-05
15:57133357 A G 0.326618 -3.1245e-05
15:57134445 T C 0.071240 -5.3470e-06
15:57139860 T C 0.060898 -9.9503e-06
15:57149764 C T 0.049498 1.5287e-05
15:57157876 T C 1.606243 -2.2225e-07
15:57158357 C T 0.062941 4.8439e-06
15:57177676 T C 0.060449 6.1664e-05
15:57210674 T C 0.031601 1.4079e-06
15:57212834 C T 0.105357 1.5049e-05
15:57255775 G A 1.467686 -5.1635e-06
15:57260449 A G 0.123539 -7.9351e-06
15:57263706 T C 0.048070 -5.4247e-06
15:57285465 T C 0.097833 -2.4971e-05
15:57289972 G T 0.030020 1.0344e-05
15:57307212 A G 0.026349 1.4332e-06
15:57316785 A G 0.031897 -6.3334e-06
15:57326020 G A 0.026029 -2.3210e-05
15:57331880 G T 0.033713 -1.0135e-06
15:57335646 G T 0.026393 -2.2989e-05
15:57337480 A G 1.166387 -1.1935e-06
15:57341055 A C 0.023802 -1.6793e-05
15:57341366 A G 0.323762 -7.2454e-06
15:57343199 A C 0.172670 -1.2125e-05
15:57346929 C T 0.052765 -7.9630e-07
15:57363796 T C 0.039295 1.2685e-05
15:57370402 T C 0.111106 -2.2602e-06
15:57371088 G A 1.736150 1.2206e-05
15:57381031 T G 0.115788 -8.1861e-06
15:57382759 T C 0.078488 3.0831e-06
15:57402690 A G 0.991398 -5.1791e-06
15:57409104 A G 1.894643 1.8286e-05
15:57413776 G A 1.165483 -1.4530e-06
15:57419768 A G 0.059201 1.0407e-05
15:57423747 G A 0.026053 -2.0769e-05
15:57428671 T G 0.034389 2.8276e-05
15:57435926 G A 1.675524 6.0253e-06
15:57436639 C A 0.029548 -7.5032e-06
15:57450118 T C 1.641842 1.7961e-05
15:57452800 T C 0.030054 1.0533e-05
15:57466978 C T 0.072586 1.1561e-05
15:57485118 G A 0.026352 -1.6323e-06
15:57493933 G A 0.030269 -2.9237e-05
15:57502053 T C 0.342335 -2.3520e-05
15:57503423 G A 1.069248 -6.0950e-06
15:57508627 A G 0.187507 -7.6320e-06
15:57518911 A C 0.097935 -2.4042e-05
15:57528757 G A 0.037068 -2.7974e-06
15:57540626 G A 0.065960 1.0013e-05
15:57544202 A G 0.073280 -8.7905e-06
15:57549094 A G 0.039197 1.2931e-05
15:57559387 T G 0.388049 7.2836e-06
15:57565859 C T 0.521108 6.2316e-06
15:57573483 G T 0.051745 -7.4945e-06
15:57575916 A G 0.911071 1.3449e-05
15:57579690 T C 0.021834 -2.0608e-05
15:57582910 T C 0.045071 -5.0443e-06
15:57585675 T C 0.071185 4.4589e-06
15:57591871 C G 0.654258 1.7459e-05
15:57592163 A T 0.236801 4.4661e-06
15:57592248 T C 0.151567 -2.5336e-05
15:57600488 T C 1.421772 -3.0247e-05
15:57607364 T C 0.075194 -1.0120e-05
15:57608311 A G 1.094620 -1.6071e-05
15:57608692 G T 1.676371 -8.4908e-06
15:57613989 T G 0.022554 7.4634e-06
15:57618516 A G 0.293153 1.8139e-05
15:57622318 T C 0.032098 -3.8332e-06
15:57622926 T C 1.127629 -2.6318e-05
15:57623333 T C 0.062213 2.2947e-05
15:57624100 T C 1.200267 8.9037e-06
15:57626530 A G 0.049777 9.1781e-06
15:57629012 G A 0.413493 7.2777e-06
15:57629196 A G 0.074089 1.1176e-06
15:57641795 C T 0.088803 -8.1694e-06
15:57642548 T C 0.159312 1.4592e-05
15:57644070 C T 0.094807 -3.9785e-06
15:57644211 T C 0.028419 -8.4859e-06
15:57644267 C A 0.619961 2.1895e-05
15:57644456 T G 0.158354 3.4117e-05
15:57644533 C T 0.597029 -8.9849e-06
15:57644656 G A 1.125997 3.0917e-05
15:57644977 T C 1.206988 -1.5104e-05
15:57645748 T C 0.487385 5.8820e-05
15:57645814 A G 0.481405 -3.2856e-05
15:57645886 G T 0.546702 -3.2373e-05
15:57646716 C T 0.021925 -2.2019e-05
15:57648077 C A 0.757851 5.2833e-05
15:57649359 C T 0.074915 3.7384e-06
15:57653117 T C 0.703138 -9.6687e-06
15:57655174 C G 0.048481 -2.6113e-05
15:57656713 A G 0.071971 -1.0249e-05
15:57659991 A G 0.271619 8.0116e-06
15:57668223 A G 0.163018 -5.3701e-06
15:57669626 G A 0.105724 1.7408e-06
15:57669827 T C 0.035698 -3.5760e-06
15:57670309 A G 0.711046 1.0393e-05
15:57672099 G T 1.323381 -5.9882e-06
15:57674269 A G 0.074667 -1.5969e-05
15:57676738 T C 0.394039 5.8007e-07
15:57678636 A G 1.595710 6.9165e-07
15:57679732 G T 0.421595 -2.9899e-05
15:57680883 C T 1.351885 -2.7521e-05
15:57681798 C T 1.320413 -3.6183e-05
15:57682633 T C 0.947204 4.7528e-06
15:57685833 A G 0.028701 1.7325e-06
15:57689300 A G 0.812768 3.4493e-05
15:57696894 A C 0.188680 9.0547e-06
15:57701812 G C 0.156555 1.3170e-05
15:57712528 C A 0.686397 3.1463e-05
15:57715703 C T 0.213169 2.0508e-05
15:57716984 A G 0.502810 -2.3945e-05
15:57731573 T C 0.425841 -2.4148e-05
15:57731728 G A 1.621804 1.4215e-05
15:57733171 C G 0.168733 1.1952e-06
15:57734014 G A 0.540732 -5.4967e-05
15:57734281 A G 1.941064 -2.2080e-05
15:57741413 G T 0.810280 3.8721e-05
15:57743603 G A 0.051779 3.6001e-05
15:57744080 C A 0.257030 -2.1445e-05
15:57744582 G A 0.926061 -2.8178e-05
15:57745903 A C 0.030241 1.0186e-05
15:57746111 C T 0.101971 1.7788e-05
15:57746235 G A 0.497445 1.5284e-06
15:57747119 A G 0.511412 1.9318e-06
15:57748979 G A 0.058528 6.0972e-06
15:57749300 A G 0.082524 -2.0532e-06
15:57749428 T C 0.025893 -2.2647e-05
15:57752278 C G 0.349604 -3.5101e-06
15:57754316 A G 1.345242 -1.1691e-05
15:57755436 G A 0.730527 2.3182e-05
15:57759466 T C 0.088494 -2.0341e-05
15:57761777 T G 1.961528 -1.3338e-05
15:57761971 G A 0.473585 1.2648e-05
15:57762793 T C 1.578663 -2.4333e-05
15:57763464 C T 0.761927 1.3408e-05
15:57764425 G A 0.698028 3.1329e-05
15:57765192 G A 0.278320 -4.5877e-06
15:57767357 A G 0.342376 -1.5719e-05
15:57768858 C T 0.229746 -1.8359e-05
15:57774189 T C 0.028460 -1.3211e-05
15:57776116 T C 0.098996 -2.7332e-05
15:57777946 G A 0.028735 -1.0917e-05
15:57781038 A C 1.190954 -2.2368e-05
15:57783250 G A 1.625071 3.5521e-05
15:57783819 A G 0.041253 -1.8497e-05
15:57784635 C A 0.021137 -3.4243e-06
15:57790436 T G 0.953698 -9.4651e-06
15:57792608 T C 0.036932 -1.3257e-05
15:57793690 A G 0.039557 1.1604e-05
15:57803418 G T 0.024299 5.5691e-07
15:57807657 T G 0.232728 -1.1696e-05
15:57812771 A G 0.879198 -9.2928e-06
15:57814502 C A 0.151608 -1.7293e-05
15:57822289 G A 0.043640 -1.0613e-05
15:57824916 G A 1.663571 -2.9882e-05
15:57828751 G A 0.850370 1.3868e-05
15:57830516 C G 0.279506 -1.3798e-05
15:57831454 C G 0.168019 4.7886e-06
15:57835903 G T 0.516855 -3.6438e-05
15:57836277 G A 0.489806 -2.8723e-05
15:57837647 C G 1.424828 -3.5510e-05
15:57839587 G A 0.027508 -1.7377e-06
15:57841110 C G 0.041015 -2.4071e-06
15:57842383 T G 0.092604 -5.4574e-06
15:57844115 G C 0.028008 -3.2671e-06
15:57846706 G A 0.446325 -1.3542e-05
15:57850316 C T 0.097857 -1.1173e-05
15:57854510 A G 1.665910 -2.4670e-05
15:57854670 A G 0.569569 3.4770e-06
15:57854707 G C 0.605148 2.0597e-05
15:57854923 T C 0.144700 -1.8659e-05
15:57855438 C T 0.025835 7.0830e-06
15:57855723 C T 0.130614 6.4015e-06
15:57856242 A G 0.092383 2.5558e-06
15:57857648 T C 0.160890 -1.8521e-05
15:57857994 G C 0.035559 7.5013e-06
15:57858489 A G 0.768890 5.2028e-06
15:57859667 G T 0.120323 -1.1019e-05
15:57861471 G A 0.202313 1.7651e-05
15:57864281 G A 0.338099 -1.9021e-06
15:57865891 G A 1.309547 2.4418e-05
15:57867081 C T 0.564955 -1.0057e-05
15:57869422 T C 0.032944 2.2012e-05
15:57872723 G A 0.022745 -2.7097e-06
15:57878811 C T 0.653521 -5.7728e-06
15:57883178 G T 0.196544 -3.9848e-06
15:57890440 A G 0.041393 -1.2028e-05
15:57890581 A G 0.039135 1.0588e-05
15:57890894 G C 0.085587 2.1567e-05
15:57892200 A C 0.211857 -7.7851e-07
15:57895466 T C 0.022724 -2.6538e-05
15:57898028 G A 0.208871 8.8923e-06
15:57906636 G A 1.457793 4.1400e-06
15:57910164 A G 0.776037 1.0330e-05
15:57910241 C T 0.022942 -8.5784e-07
15:57918069 G A 0.787555 1.2271e-05
15:57919728 G A 0.191532 -4.8030e-06
15:57925333 G A 1.163854 2.1567e-06
15:57925836 T C 0.126892 -4.6380e-06
15:57931017 C T 0.256833 -3.2283e-06
15:57937217 T C 0.060721 2.9739e-06
15:57939547 T G 1.071328 -1.4223e-05
15:57941790 G A 0.064233 -1.1903e-05
15:57954421 T G 0.070393 1.8768e-06
15:57955483 G A 1.294649 3.2770e-06
15:57964113 T C 1.962449 5.5763e-06
15:57968918 T C 0.188938 -7.8037e-07
15:57975663 C A 0.051766 3.8023e-07
15:57982487 T C 0.141242 5.8695e-06
15:57983528 T G 0.054142 -9.6206e-06
15:57987520 G T 0.029769 1.9093e-05
15:57991857 G A 0.173928 -3.9082e-05
15:57991873 G T 0.046629 -2.3354e-06
15:57993627 C G 0.171813 4.8907e-06
15:57996120 G A 0.039183 1.9360e-05
15:58000398 C T 0.236750 -1.3645e-05
15:58004423 A G 0.070584 -7.1782e-06
15:58004888 C T 0.439617 -6.9967e-06
15:58006534 C A 0.028599 -9.8521e-06
15:58018873 C A 0.115890 2.4050e-05
15:58021257 C T 0.930375 -1.5716e-05
15:58026901 A G 0.063713 -2.3303e-05
15:58030111 G A 0.136214 7.9195e-06
15:58031142 C T 1.261752 1.7477e-05
15:58032733 G A 0.186997 -8.3333e-06
15:58034414 T C 0.060000 -1.9484e-05
15:58038213 T C 0.228186 9.8975e-06
15:58038242 C G 0.763304 5.1120e-06
15:58038892 T C 0.103620 2.5398e-06
15:58038996 G A 0.114176 1.2764e-05
15:58039588 T C 0.027579 -8.9665e-06
15:58040371 C T 0.213822 4.4068e-06
15:58054362 T C 0.305630 -7.9517e-06
15:58057529 C T 0.034447 -1.7246e-05
15:58058582 T C 0.071216 -2.6249e-05
15:58058661 G T 0.077839 -6.2341e-06
15:58059424 G T 0.614151 1.3210e-05
15:58061860 A G 0.129673 1.2635e-06
15:58061977 G A 0.292211 6.1400e-06
15:58065890 C A 1.875682 -3.4282e-09
15:58066134 T C 0.066654 3.7495e-06
15:58066561 G T 0.849667 1.1128e-05
15:58068736 C T 0.071049 1.3948e-05
15:58072392 C T 0.552155 2.9042e-08
15:58075601 A G 0.024802 -2.7180e-07
15:58077436 A T 0.952141 3.1951e-05
15:58077923 A G 0.862103 -4.7905e-05
15:58078101 C T 0.820411 2.0362e-05
15:58080617 A G 0.440678 9.9844e-06
15:58081218 A C 0.438016 1.1434e-05
15:58082561 G T 0.036110 -1.7970e-05
15:58085632 A C 0.266447 2.0330e-05
15:58088479 A G 0.146277 -2.7805e-06
15:58089504 C A 1.048070 2.6519e-05
15:58091328 T C 1.331636 -1.7666e-05
15:58100949 A G 1.533735 1.5464e-05
15:58108764 G T 0.069962 2.3908e-05
15:58115645 A G 0.043905 -4.5677e-06
15:58116387 A C 0.850136 1.7462e-05
15:58117208 G T 0.107536 -3.2949e-05
15:58121664 G A 0.346085 -3.8408e-06
15:58136653 G A 0.021803 -7.2829e-06
15:58142522 T C 0.942104 8.9640e-06
15:58152812 G A 0.020722 5.3232e-06
15:58169496 T C 0.076527 -1.3820e-06
15:58170992 A G 0.942506 4.3645e-06
15:58174566 T G 1.235693 -5.0082e-06
15:58175223 A G 0.025631 7.9028e-06
15:58175308 G C 0.035365 -1.0901e-05
15:58176201 A C 0.066188 2.3888e-06
15:58176513 C T 0.859638 2.2318e-05
15:58177745 G A 1.028474 -6.6343e-05
15:58178289 G C 0.042651 -2.1973e-06
15:58179566 C T 0.029181 3.2912e-06
15:58179590 G A 0.276892 -4.2092e-06
15:58180168 T G 0.147562 9.2397e-07
15:58183534 G A 0.053347 1.2122e-05
15:58183592 C T 0.028205 -5.5006e-07
15:58184308 A G 0.763746 4.4212e-05
15:58185649 C T 0.098479 -4.2123e-05
15:58186161 G A 1.276531 5.9232e-05
15:58187557 A G 0.024132 -4.6720e-07
15:58189706 C T 0.232215 -3.0199e-06
15:58196878 T G 0.031775 -1.1856e-05
15:58200181 A G 0.799363 5.6877e-06
15:58200847 C G 0.552917 2.3995e-05
15:58202985 G A 0.041100 5.1933e-06
15:58206720 C A 0.127439 5.1504e-05
15:58210820 C T 0.217901 3.4923e-05
15:58215727 A C 0.818133 3.1625e-05
15:58217085 T C 0.056944 -1.5933e-05
15:58234213 C T 0.150874 -2.0605e-05
15:58240039 T C 0.026627 7.2672e-06
15:58245027 T C 0.031707 -6.9393e-06
15:58248764 A G 0.098792 -1.0609e-05
15:58249691 A G 0.090605 2.8311e-05
15:58249721 C T 0.043708 -2.3772e-06
15:58249834 T G 0.164589 -2.7634e-05
15:58253310 C G 0.050300 1.9205e-05
15:58256127 T C 1.084730 -3.6355e-05
15:58259188 C A 0.021191 1.8172e-06
15:58261760 A G 0.022446 -5.3981e-06
15:58264605 A G 0.246378 -3.0240e-05
15:58277444 G C 0.094294 2.9900e-05
15:58303707 C T 0.106374 -1.3367e-05
15:58306302 A G 0.045809 7.1441e-06
15:58306793 G A 0.180313 -1.7828e-05
15:58308093 G C 0.095698 -1.2946e-05
15:58327137 T C 0.021103 2.5237e-06
15:58328589 G A 0.096229 -2.2810e-05
15:58336319 C T 0.914103 -1.8379e-05
15:58345667 C T 0.058984 4.3151e-06
15:58346459 T C 0.099598 -5.7007e-06
15:58352543 A C 0.189890 -3.1863e-07
15:58363908 C T 0.085166 -3.2198e-06
15:58364372 G A 0.066358 -1.4447e-05
15:58366461 T C 0.037565 1.0950e-05
15:58371329 C T 0.166737 -1.3641e-05
15:58375741 C T 0.998419 -1.8812e-05
15:58387638 T G 0.084363 -2.9583e-05
15:58390788 C T 0.054146 4.3181e-06
15:58404317 C T 1.145390 -9.3981e-06
15:58404861 G C 0.170151 -1.6447e-05
15:58405061 G A 0.080821 -6.0554e-06
15:58408857 A G 0.089891 -7.2955e-06
15:58410444 A G 0.032852 5.6163e-06
15:58412543 G A 0.153978 -5.2583e-06
15:58417392 C T 0.021929 1.5005e-06
15:58427320 T C 0.077305 2.3857e-05
15:58431526 T C 0.050991 -3.9055e-06
15:58433369 C G 1.112272 -7.3779e-06
15:58438596 A G 0.035535 -1.9576e-06
15:58439278 C A 0.121680 1.2001e-05
15:58449818 A G 0.894799 1.4601e-05
15:58451496 C G 0.035372 1.0734e-06
15:58455198 C T 1.051942 4.9750e-06
15:58455887 C T 0.064780 1.6346e-05
15:58459075 C T 0.356135 2.3587e-05
15:58466076 G A 0.022622 -2.1311e-05
15:58467742 G C 0.907763 5.6758e-06
15:58471556 C T 0.356002 3.0830e-05
15:58476281 G A 1.920182 1.7842e-05
15:58477506 C A 0.060979 -1.9527e-05
15:58479025 G A 1.960518 5.8142e-07
15:58481406 T C 0.438716 -7.6767e-06
15:58482157 C A 0.025553 -1.0719e-05
15:58482194 G T 0.803099 1.2264e-05
15:58484203 A C 0.070526 2.2249e-06
15:58496933 G A 0.153825 -3.1322e-06
15:58505040 C T 1.382871 -9.5170e-07
15:58506421 T C 0.302139 -1.1661e-05
15:58521409 T C 0.036732 -2.7326e-05
15:58527765 C T 0.109427 -1.5013e-05
15:58532086 A G 1.199882 9.9250e-06
15:58544543 C A 0.077261 2.3260e-05
15:58544918 A G 0.032954 6.0413e-06
15:58545668 T C 0.054431 1.3542e-06
15:58546373 C T 0.093624 1.8422e-05
15:58549325 A C 0.053938 1.5398e-05
15:58549743 T C 0.990096 -2.3073e-05
15:58554914 T G 0.046608 -4.1852e-06
15:58555030 T C 0.197570 7.5441e-06
15:58562006 A G 0.113466 -1.4332e-05
15:58562603 C T 0.052476 -2.9063e-05
15:58563234 T G 0.091010 -6.4677e-07
15:58567981 A G 0.449616 -1.3668e-04
15:58568077 T G 0.021538 6.6714e-06
15:58569896 C A 0.079406 3.2212e-05
15:58582033 T C 0.027226 -5.1259e-06
15:58583156 G T 0.124651 -2.2914e-06
15:58585317 T C 0.163049 -9.9204e-05
15:58588116 A G 0.831467 -5.5849e-06
15:58591721 T C 0.035491 -3.0196e-05
15:58594901 A C 0.144938 -3.8969e-05
15:58600722 G C 1.453594 5.1030e-06
15:58600889 A G 0.033502 -2.9299e-05
15:58602300 A C 0.907433 -3.6016e-07
15:58602938 A G 0.035164 -2.7826e-05
15:58611859 T G 0.607450 -7.4949e-06
15:58614892 A C 0.098721 -2.0504e-05
15:58622768 G A 0.222386 1.2249e-05
15:58623525 C T 0.819697 3.3722e-06
15:58625121 G T 0.126817 -1.0586e-06
15:58625947 C A 0.080086 -3.1767e-06
15:58630181 G A 0.182373 1.1958e-05
15:58631370 G A 0.223946 -2.8141e-06
15:58632561 G C 0.035324 -2.5671e-05
15:58634109 G T 0.548058 -1.6952e-05
15:58634301 A G 0.137781 8.0221e-06
15:58635583 A C 0.264051 -1.4538e-05
15:58635891 A G 0.064219 -9.2596e-06
15:58640545 T C 0.137057 -4.6567e-07
15:58645721 C T 0.254725 -1.6542e-05
15:58646203 C T 0.077190 9.0725e-07
15:58661545 T C 0.587486 -1.4714e-05
15:58662232 C T 0.970323 -2.5931e-05
15:58662317 G A 0.112425 -5.3627e-06
15:58666914 A C 0.036541 1.5424e-05
15:58668110 T C 0.127850 2.2719e-06
15:58671251 T C 0.049206 1.8875e-05
15:58674126 C T 0.064335 -1.0975e-05
15:58674695 C G 0.609942 -1.2203e-05
15:58675485 A G 0.124797 -1.8493e-05
15:58678512 T C 0.594809 -1.6617e-05
15:58680643 T G 0.716934 -2.7949e-05
15:58680954 C T 1.223960 2.9233e-05
15:58682364 T C 0.058416 -4.4599e-06
15:58683366 G A 1.226136 2.5111e-05
15:58686338 A G 0.276457 -1.5732e-05
15:58688159 G A 0.046302 1.8687e-05
15:58689187 C T 0.398065 6.1922e-06
15:58694020 T G 0.369765 -3.3292e-05
15:58694863 A G 0.027338 8.8391e-06
15:58696281 G C 0.053007 -2.1963e-05
15:58696971 C T 0.439192 -3.9198e-05
15:58698813 G A 0.047951 -9.5091e-06
15:58700311 C T 0.419966 1.1379e-05
15:58701806 A C 0.103372 -2.2929e-06
15:58702941 C T 0.147943 -6.1320e-06
15:58703069 C A 1.032754 3.2790e-05
15:58706289 G A 0.071138 1.2604e-06
15:58708443 C T 0.052211 -3.7352e-06
15:58709436 C T 0.025866 2.1534e-05
15:58710653 A G 0.050042 -9.4557e-06
15:58712945 C A 0.669235 3.4069e-06
15:58714173 C T 0.046955 -1.1447e-05
15:58714787 C T 0.207899 -4.2058e-08
15:58715047 T C 0.021269 -2.4139e-06
15:58716523 T C 0.033682 -1.0320e-05
15:58716615 G T 1.219513 3.0108e-05
15:58717022 T C 0.675167 -1.1897e-05
15:58717094 G A 0.033328 -4.4752e-05
15:58717232 C T 0.799339 -3.9414e-05
15:58717401 A C 0.181156 1.5571e-05
15:58720262 C T 0.023435 1.0736e-05
15:58721168 C G 1.040220 -1.1875e-06
15:58721302 G A 0.291647 2.2257e-06
15:58722276 A G 1.967341 -8.2430e-06
15:58723675 T C 0.431325 4.4884e-06
15:58723709 T C 0.036392 1.3839e-05
15:58724609 A G 0.038819 -1.1207e-05
15:58724706 A G 0.139903 -2.3729e-05
15:58725986 G T 0.033077 1.3885e-05
15:58726744 C G 1.574529 -4.9917e-06
15:58728474 A G 0.063359 -9.3969e-06
15:58730571 C T 0.130580 1.3234e-05
15:58731057 A G 0.036113 3.2542e-06
15:58731455 C T 0.305664 1.3940e-05
15:58732221 T C 0.136629 7.1295e-06
15:58734489 C T 1.760139 7.8636e-06
15:58735823 G A 0.535064 3.1708e-05
15:58740443 A C 0.046690 8.0692e-06
15:58741246 G T 0.220812 -1.2758e-05
15:58742418 A G 1.679468 3.0697e-05
15:58742731 G T 1.110498 5.0724e-06
15:58743901 G T 0.572537 1.8727e-05
15:58744348 G T 0.653052 4.5455e-05
15:58744481 T C 0.553382 -1.6824e-05
15:58744970 C T 1.374674 -6.7587e-05
15:58746830 C T 0.634550 -4.8524e-05
15:58749060 C T 0.215964 -1.5703e-05
15:58754942 G A 0.058943 -2.5852e-05
15:58757426 C T 0.335576 1.1073e-04
15:58765183 G T 1.783938 1.0234e-05
15:58766286 G T 0.082177 -1.4405e-05
15:58767425 T C 0.232364 -4.3271e-06
15:58772223 T C 0.856810 -1.2286e-05
15:58775005 A G 0.021834 1.6623e-05
15:58775418 G T 0.033107 -5.0973e-05
15:58780006 G A 0.337228 1.2222e-04
15:58781095 C T 0.271962 1.1270e-04
15:58785023 T C 0.590729 -3.9618e-05
15:58786999 T C 0.050358 -9.4139e-06
15:58787377 T C 0.030646 -2.2706e-05
15:58788008 G A 0.561518 -2.4646e-05
15:58789530 G C 0.298929 5.7743e-06
15:58790650 A G 0.108488 -1.7464e-05
15:58791872 T G 0.026614 -4.1432e-06
15:58792456 T C 0.134123 -1.7038e-05
15:58798554 G A 1.225813 -2.2810e-05
15:58798706 G A 1.540738 1.7197e-05
15:58801142 A G 1.538787 1.7988e-05
15:58801234 A G 0.773538 -1.9759e-05
15:58801585 C G 0.025329 -2.2921e-05
15:58802478 A G 0.073664 1.1199e-05
15:58803444 G A 0.024720 -1.4667e-05
15:58804106 A T 0.290443 5.6098e-05
15:58804663 C T 0.278969 3.1690e-05
15:58811071 C T 0.292592 2.8197e-05
15:58811869 G A 1.613328 -1.0214e-05
15:58812199 T C 1.355438 8.5728e-06
15:58812961 A G 0.086243 8.3376e-06
15:58814992 C T 0.320906 -1.5614e-06
15:58818783 A G 1.922158 2.7652e-05
15:58820978 G A 1.952957 1.4349e-05
15:58822785 C T 1.860162 -1.2582e-05
15:58824641 G A 0.254779 2.4458e-05
15:58824744 G A 0.038190 -1.8617e-05
15:58825633 T C 0.675742 2.3802e-05
15:58826234 C G 0.036779 -1.5680e-05
15:58827870 G A 0.061754 -3.3864e-05
15:58828217 T G 0.101811 -4.6963e-06
15:58829215 T A 1.365127 4.9193e-06
15:58830966 T C 1.661843 1.2653e-05
15:58831442 A C 0.171062 -2.9791e-06
15:58833440 A T 0.166673 3.8128e-05
15:58833993 A G 0.056553 9.7774e-06
15:58834391 G A 0.230743 3.0945e-05
15:58835317 A C 0.214230 9.8102e-06
15:58835639 C T 0.097626 -2.2670e-06
15:58836938 A G 0.051722 1.7212e-05
15:58837063 T G 0.120901 7.5429e-06
15:58837394 T C 0.962031 -5.7141e-06
15:58837718 T C 0.283807 -6.1650e-05
15:58837722 A G 0.262606 -1.4322e-05
15:58838010 G A 0.735514 1.4899e-05
15:58838959 C T 0.999276 -7.5366e-06
15:58839272 G T 1.360313 1.7565e-05
15:58839298 T C 0.162420 8.3887e-06
15:58845961 C T 0.309618 2.3939e-05
15:58851495 A G 0.033563 -9.2506e-06
15:58853079 A C 1.968762 -1.1682e-05
15:58854753 A G 0.037167 -1.3908e-05
15:58857945 T A 1.409944 2.6182e-05
15:58860963 A C 0.298158 1.8751e-05
15:58863541 A G 0.071281 -2.4912e-07
15:58866156 C T 0.766089 -2.0300e-06
15:58867977 A G 0.078655 7.2488e-06
15:58892450 C T 0.061550 6.9294e-06
15:58915438 C A 0.140525 -9.3927e-06
15:58919114 T C 0.031455 5.6667e-06
15:58930258 A G 0.031867 -1.3169e-05
15:58932932 C T 0.281046 1.4608e-05
15:58942674 A G 0.057556 -1.3721e-06
15:58952807 C T 0.228329 -2.5741e-05
15:58972699 G A 0.101427 -4.7468e-06
15:58983318 C G 0.308269 -3.0182e-05
15:58983588 A T 0.628233 -1.3075e-05
15:58985164 G T 0.569824 -1.1688e-05
15:58992360 A C 0.032652 -1.4705e-06
15:58998932 G A 1.427147 -7.2339e-07
15:59001506 G T 0.351106 2.8565e-05
15:59011063 T C 1.110997 1.7978e-05
15:59012253 G A 0.038537 3.5795e-06
15:59012396 T C 0.048451 -2.8480e-05
15:59023947 C T 0.316285 -2.2149e-05
15:59024220 A C 0.169410 4.3956e-06
15:59027139 G A 0.052888 -1.5677e-05
15:59030856 C A 0.060078 2.0141e-05
15:59033022 A G 0.055033 2.1354e-05
15:59051713 T C 0.023894 -6.0276e-07
15:59058012 A G 0.047390 8.4260e-06
15:59063144 A C 0.071100 -1.2060e-05
15:59076501 T G 0.393468 -2.1141e-05
15:59080390 C A 0.110385 3.6359e-06
15:59084268 A G 0.313107 1.6339e-05
15:59091003 T G 0.268124 -3.1181e-05
15:59102279 T C 0.276049 -4.0603e-05
15:59106110 G T 0.053425 -7.6433e-06
15:59131331 A G 0.045867 4.6063e-06
15:59153303 A G 1.873329 -2.1655e-05
15:59157634 T C 0.131706 2.8419e-06
15:59174539 T G 1.296441 -4.5061e-06
15:59175228 C T 1.636457 -6.1140e-06
15:59180748 G A 0.049335 -1.8094e-06
15:59213253 T C 0.035226 -4.2610e-06
15:59220258 G A 0.041236 -2.6743e-05
15:59226509 T C 0.091938 -1.5113e-06
15:59237852 A G 0.290532 1.2960e-06
15:59238261 G A 0.516280 1.0702e-06
15:59252947 C A 0.073742 -1.5400e-05
15:59253166 C T 0.431291 6.8897e-06
15:59254408 C T 0.133001 -4.2080e-06
15:59263452 C G 0.043419 -2.8957e-06
15:59276497 A G 0.032781 -8.2898e-06
15:59282571 A G 1.327780 3.6233e-05
15:59294552 A G 0.045857 6.1403e-07
15:59296491 T G 0.333251 -1.6810e-07
15:59296838 C T 0.132246 2.5268e-07
15:59313825 A G 0.036626 -2.4614e-05
15:59314558 A G 0.193096 -1.3272e-05
15:59323048 G C 0.942220 -6.6148e-06
15:59330420 A G 0.053680 -1.1762e-05
15:59331798 T C 0.064685 -2.0499e-05
15:59336575 G A 0.114397 2.1364e-06
15:59338721 G A 0.091924 -1.0927e-06
15:59346012 G A 0.618095 3.8755e-07
15:59354942 G A 0.030554 5.2766e-06
15:59364014 A G 0.632486 -4.2638e-05
15:59375103 C T 1.508766 -1.3972e-05
15:59391755 A G 0.048611 5.6945e-06
15:59392392 G T 0.477128 -9.3261e-06
15:59399869 A G 0.024424 4.5640e-06
15:59409178 A G 0.080831 2.0158e-06
15:59416294 C G 0.068629 1.4211e-05
15:59427593 T C 0.030748 8.4379e-06
15:59429160 A G 0.832294 -4.4228e-07
15:59431200 A G 0.034736 1.6416e-05
15:59433323 T C 0.048590 -3.6819e-07
15:59440141 A G 0.084129 1.0114e-05
15:59442589 A G 0.632581 -7.4588e-06
15:59444652 G T 0.061836 1.9811e-05
15:59446659 T C 0.295210 3.5823e-05
15:59450919 C T 0.294601 -1.0008e-07
15:59460458 C T 0.202340 -2.3994e-05
15:59461471 C T 0.468693 -1.3554e-06
15:59462897 A G 0.093271 1.6773e-05
15:59478262 C T 0.074140 8.5545e-06
15:59484914 T C 0.225235 1.2257e-04
15:59487930 G C 0.186497 2.5989e-07
15:59494067 T C 0.034474 -2.2162e-05
15:59495304 T C 0.104188 -1.5385e-05
15:59496643 C T 0.547147 -2.2099e-06
15:59497021 T C 0.623072 5.3920e-06
15:59497622 C G 0.021436 1.0891e-05
15:59499274 A C 0.622960 5.5066e-06
15:59499334 C G 0.046010 2.3900e-05
15:59500116 C T 0.547150 -4.3693e-06
15:59500117 C T 0.110674 -8.6508e-06
15:59500255 T C 0.104946 -1.3720e-05
15:59503065 A G 0.085451 -4.4438e-06
15:59507953 G A 0.501848 -3.8562e-06
15:59508080 A C 0.035770 -1.9278e-05
15:59510888 T C 0.247300 1.0959e-05
15:59515767 A G 0.628311 1.0512e-05
15:59515921 A G 0.031554 7.1106e-06
15:59516798 G C 0.049223 2.9762e-05
15:59523415 A G 0.137887 1.3067e-05
15:59523608 T A 0.156280 1.1865e-05
15:59525919 G T 1.299072 -1.4923e-05
15:59532861 T C 0.066069 -1.2149e-06
15:59533114 C T 0.415710 1.0485e-05
15:59535904 C T 0.285867 9.1682e-06
15:59539522 A G 1.310394 -1.3437e-05
15:59549431 C A 0.294710 1.0281e-05
15:59559523 T C 0.285724 2.1750e-05
15:59564027 A C 0.041536 -1.4221e-07
15:59567450 C T 0.031843 -4.4318e-06
15:59568113 C T 0.020049 -2.7647e-05
15:59570613 T C 1.285796 5.1102e-06
15:59570752 A G 0.266216 -2.1153e-05
15:59570772 G A 0.102800 2.8287e-05
15:59570885 T C 0.038758 -3.5359e-06
15:59571928 T C 1.244675 1.1470e-05
15:59572001 T G 0.078288 -4.9460e-06
15:59572027 A G 1.932446 1.4267e-05
15:59573063 C T 0.167349 -5.2845e-06
15:59575471 G T 0.049512 -6.3062e-06
15:59577305 C T 0.399833 1.1992e-05
15:59579500 A C 1.266308 2.1887e-05
15:59580229 T C 0.101233 6.6601e-06
15:59582629 T C 1.248615 8.5150e-06
15:59585013 T C 0.091374 -6.5831e-05
15:59586609 C T 0.067320 8.5242e-06
15:59588214 T C 1.561681 -1.0640e-05
15:59591659 A C 0.156949 8.9004e-06
15:59592551 T C 0.054826 1.5774e-05
15:59594230 C T 0.615997 1.3428e-05
15:59597696 C T 0.104742 -3.5143e-05
15:59606507 T C 1.574029 -6.5189e-06
15:59606586 A G 0.237168 -1.9208e-05
15:59608776 T C 0.051106 -1.5872e-06
15:59616308 C T 0.097480 4.2828e-06
15:59616851 T C 1.424872 7.4545e-06
15:59624166 A G 0.032254 -1.2709e-05
15:59624357 G A 0.168631 -4.9345e-06
15:59632417 T G 0.386890 -9.6721e-08
15:59637449 G A 0.066402 -1.1339e-05
15:59644390 A G 0.046081 -7.6100e-06
15:59644694 T C 0.053224 -8.3750e-06
15:59651949 A G 1.766544 2.1753e-05
15:59654517 C T 0.075887 1.7301e-06
15:59655928 C A 0.021674 -5.0933e-06
15:59659873 T C 1.788878 1.6916e-05
15:59666605 A G 1.857391 1.8805e-05
15:59670337 T C 0.084101 2.0707e-06
15:59671259 T C 1.266223 -4.0196e-06
15:59681214 G A 1.607110 1.1099e-05
15:59683540 G A 0.333016 2.0629e-05
15:59690196 G A 1.720171 4.1603e-05
15:59691087 A G 0.101570 -3.1418e-06
15:59694505 C A 1.500076 1.1544e-05
15:59694711 G C 0.028630 1.1292e-05
15:59695902 C A 0.437887 -1.4700e-05
15:59697236 G A 0.525113 -3.1515e-05
15:59707939 G A 0.036446 -1.2105e-05
15:59708995 A G 0.027739 9.5209e-06
15:59709151 A G 0.923796 1.8144e-05
15:59710580 G A 0.438173 2.5901e-06
15:59715666 T C 0.189928 -1.8285e-05
15:59719169 G A 0.178120 -4.0625e-05
15:59722219 T A 0.408852 -8.5598e-06
15:59723066 A G 0.475843 -2.0001e-05
15:59726577 G A 0.174312 9.9699e-06
15:59732865 T C 0.408247 -1.0738e-05
15:59736320 G A 0.293303 -1.3256e-05
15:59750930 A G 1.462230 -7.1307e-06
15:59764706 C T 1.304549 1.4542e-05
15:59766249 A G 0.119956 -2.4747e-05
15:59769592 A G 0.109750 -1.6598e-05
15:59772150 A G 0.108842 3.3941e-05
15:59784493 T C 1.617143 -5.0860e-06
15:59786336 A C 0.150806 9.1513e-06
15:59793434 C T 0.052792 -1.4611e-05
15:59798816 T C 0.037259 -1.8820e-05
15:59799643 G C 0.053262 -3.1791e-05
15:59800025 A G 0.021042 -1.1550e-05
15:59809619 T G 0.258536 -5.9439e-06
15:59809654 C A 0.132552 2.1623e-05
15:59816688 C A 1.135809 1.5486e-06
15:59820080 A G 0.046554 1.1577e-05
15:59823398 C A 0.042964 2.4873e-05
15:59824353 A G 0.779759 -1.0504e-05
15:59824987 T C 0.288795 2.1693e-06
15:59825297 G A 0.157555 -2.2166e-05
15:59827578 A C 0.465983 -8.4172e-06
15:59827902 A G 0.028433 -4.7524e-06
15:59829970 T G 0.131787 2.9309e-05
15:59833006 T C 0.349658 -1.5077e-05
15:59834003 A G 0.058555 -1.1408e-05
15:59835081 A G 0.446424 4.7195e-06
15:59836165 T C 0.031064 -1.0901e-05
15:59843125 C T 0.108998 3.1408e-05
15:59843987 A G 0.543550 -1.8951e-05
15:59845640 A G 0.465592 1.6734e-06
15:59848505 A G 0.443622 4.1616e-06
15:59854056 G C 0.115594 1.6817e-05
15:59864505 G A 0.904468 -2.3057e-05
15:59871369 T C 0.029446 -2.4834e-06
15:59875661 T C 0.206886 -2.3917e-05
15:59875776 C T 0.369296 -1.3847e-05
15:59877330 G T 0.108788 -2.5340e-05
15:59886612 A G 0.114091 4.9493e-06
15:59888539 A G 0.521543 -2.2370e-05
15:59892322 A C 1.072202 -2.0763e-05
15:59893673 G A 0.037588 -5.4673e-06
15:59899175 T C 0.992544 -9.3852e-06
15:59902306 A C 0.043110 2.8628e-06
15:59906277 G C 0.104035 -1.1662e-05
15:59911217 G C 0.025298 8.1604e-06
15:59911834 A G 0.043358 6.2268e-06
15:59911970 C A 0.084251 -6.8898e-05
15:59915031 G C 0.697358 4.2145e-06
15:59924142 G A 0.023105 2.1330e-05
15:59925148 G T 0.081242 1.7151e-05
15:59927630 C G 0.075707 2.6714e-06
15:59929846 C G 0.722095 4.1802e-07
15:59941287 G C 0.080100 -1.5608e-06
15:59946572 G A 1.323524 -2.0923e-05
15:59948997 A G 0.070570 -3.1857e-05
15:59959277 C G 0.032220 -8.8062e-06
15:59963488 G A 0.668616 2.0984e-05
15:59966553 A G 0.668330 2.2589e-05
15:59966710 G A 0.060809 1.4789e-05
15:59973435 C T 0.079746 -2.6172e-05
15:59973464 T C 0.478661 2.2861e-05
15:59976264 T C 0.049365 -2.7981e-06
15:59979380 A G 0.071019 3.3390e-06
15:59981515 G A 0.837675 2.7417e-05
15:59985584 G A 0.036463 1.7821e-05
15:59986949 G A 0.057889 -1.4395e-05
15:59997819 G A 0.255524 2.2909e-05
15:59998058 C T 0.050368 5.4296e-06
15:60000173 T C 0.031105 -1.1051e-06
15:60000498 T C 0.106411 -1.8569e-05
15:60008433 G T 0.870399 1.9715e-05
15:60011181 C T 0.064828 -3.2933e-07
15:60015723 T G 0.145699 8.1273e-06
15:60017390 T C 0.154791 -8.3959e-06
15:60017555 A C 0.181204 -1.2427e-05
15:60018770 A C 0.025883 1.0334e-05
15:60019738 T G 0.058385 -4.0571e-05
15:60021038 A G 0.117284 2.3319e-05
15:60021216 C A 0.096847 -2.4044e-05
15:60021838 A G 1.938647 1.2119e-05
15:60023324 T C 1.542530 4.4708e-05
15:60023732 T C 0.059439 -1.1915e-06
15:60025094 C T 0.025427 -1.5389e-05
15:60033874 T C 0.109947 1.5630e-05
15:60035539 A G 0.071889 2.6893e-06
15:60042722 C T 0.108356 9.5204e-06
15:60044476 C T 1.515389 3.8116e-05
15:60047448 A C 0.078176 2.2424e-05
15:60048166 C T 1.479501 4.4451e-05
15:60058629 T C 0.055033 -5.5025e-06
15:60062956 A G 0.053255 1.1803e-06
15:60090041 T G 0.075857 -2.0424e-05
15:60090978 A G 1.945725 1.8419e-05
15:60102296 G A 0.064607 -6.8536e-07
15:60104312 T C 0.101998 -5.2469e-06
15:60116506 G T 0.456314 -2.7643e-05
15:60117608 A G 0.351501 -2.8691e-05
15:60119992 G A 1.578368 2.9254e-05
15:60122456 T C 0.088113 -3.1312e-06
15:60124263 A C 0.588815 -3.9733e-08
15:60128169 T C 1.212819 4.3497e-05
15:60128491 C G 0.477243 8.6232e-06
15:60128826 C A 1.022894 1.7547e-05
15:60130152 C T 1.922589 -6.4221e-06
15:60132823 G T 0.037109 1.0054e-06
15:60133309 C T 0.988815 1.4609e-05
15:60137705 C T 0.904805 -2.1536e-05
15:60137828 G A 0.970204 2.3529e-05
15:60138217 G A 1.145679 -6.6480e-05
15:60138735 T C 0.108087 2.3283e-06
15:60139070 C G 0.140447 1.3597e-05
15:60141009 T C 1.923137 4.7436e-06
15:60141435 C T 0.391707 -1.4393e-05
15:60141615 T C 0.445248 2.6609e-05
15:60144546 C T 0.154604 -1.8837e-05
15:60145310 A G 0.029840 -1.6309e-05
15:60146229 C A 0.042365 -4.7032e-06
15:60149137 G A 0.043820 1.7395e-05
15:60151961 C T 0.150333 -1.4778e-05
15:60153671 A G 0.609473 -4.9404e-06
15:60158035 G A 1.938507 -9.8366e-06
15:60162624 G T 1.964241 -1.6403e-05
15:60168050 G A 0.993608 5.4906e-06
15:60174725 A G 0.995278 -1.9996e-05
15:60184014 A C 1.256432 -2.2028e-05
15:60185232 T C 0.112674 -1.8930e-05
15:60199132 C T 0.246800 -3.8786e-05
15:60202260 T G 0.078991 -7.1434e-06
15:60208083 T C 0.045966 9.3928e-06
15:60208084 A G 0.024710 5.4412e-07
15:60208612 A C 0.026627 -1.8934e-06
15:60211892 A G 0.248364 1.5106e-05
15:60213109 T C 0.572289 5.1554e-06
15:60214996 A C 0.175193 1.2881e-06
15:60215733 A T 0.020151 -5.5213e-06
15:60217332 T C 1.141844 -5.5429e-06
15:60219652 C T 0.221920 -4.6446e-05
15:60220932 G T 0.751510 -1.6061e-05
15:60221483 A G 0.296811 1.4043e-05
15:60226033 C T 1.873690 -7.4716e-05
15:60231974 C T 0.868930 8.0171e-06
15:60233876 A G 0.082007 4.4037e-06
15:60241601 C T 0.191311 -1.8415e-05
15:60242545 G A 0.191923 -2.0410e-05
15:60248258 T C 0.507903 -4.2996e-06
15:60248374 T C 0.722020 7.3888e-06
15:60259121 G A 0.867730 -7.8312e-07
15:60269302 G A 1.605471 -2.2701e-05
15:60287133 G A 0.697144 1.5945e-05
15:60293714 C A 0.216762 2.7369e-05
15:60304660 A G 0.033288 3.7395e-05
15:60306151 G T 0.024088 -3.3110e-05
15:60309566 C T 0.030136 9.6601e-06
15:60318839 C T 0.094430 1.4117e-05
15:60326157 G A 0.325744 -4.6552e-06
15:60331213 C A 0.030136 -1.8230e-05
15:60332019 A C 0.048587 -6.7330e-06
15:60334557 A C 1.142830 1.3706e-05
15:60334628 T C 0.512788 -6.5473e-06
15:60336585 C T 1.489432 5.7042e-06
15:60337250 T C 0.051854 -7.5939e-06
15:60354501 G C 0.290396 1.2527e-05
15:60361473 A C 0.135718 7.6728e-06
15:60372968 C T 0.044626 -4.6643e-06
15:60374681 C T 0.225928 9.0349e-06
15:60376089 A G 0.062944 5.9886e-07
15:60377814 T C 0.041026 -5.4793e-06
15:60383577 A C 0.127973 9.6158e-06
15:60384873 G T 0.049100 -2.1474e-05
15:60385669 C T 0.458422 -5.4391e-06
15:60386084 C A 0.067041 1.5179e-06
15:60396760 C T 1.078910 -1.1537e-05
15:60422185 T C 0.033305 1.0051e-05
15:60430405 T C 0.317010 2.2192e-05
15:60440212 T C 0.145795 3.6938e-05
15:60440357 C G 0.389844 8.9650e-07
15:60441655 A C 0.053279 8.2625e-06
15:60446119 G A 0.023483 -1.2260e-05
15:60452376 T C 0.021851 -1.2372e-05
15:60458955 T G 0.920998 -5.7019e-06
15:60460429 G A 0.225602 3.1803e-06
15:60462011 G A 1.091707 -1.8259e-05
15:60466462 T A 0.043202 2.8243e-06
15:60466517 G A 0.032485 -7.6287e-06
15:60470242 T C 0.337191 -1.4083e-05
15:60474270 A G 0.046782 -1.6471e-05
15:60483262 T C 0.220142 1.0881e-05
15:60487127 A G 0.126915 -1.4904e-05
15:60499461 C T 0.387906 -3.5389e-07
15:60502041 T C 1.624303 -2.2434e-05
15:60518206 C G 0.048930 3.6577e-06
15:60519507 T C 0.064743 -2.5731e-05
15:60519944 T C 0.105364 -1.3281e-06
15:60523735 T C 0.157796 -2.1847e-05
15:60536377 G T 1.946810 1.9100e-06
15:60540234 G A 0.037452 -1.1426e-05
15:60549640 T C 0.025434 1.2834e-06
15:60549853 C T 0.319696 -2.4716e-05
15:60551571 T C 0.309996 2.9009e-05
15:60553124 C A 0.049603 -1.5013e-05
15:60554629 T C 0.037425 -8.4893e-06
15:60578052 C T 0.050630 3.5322e-06
15:60581108 C T 0.086233 7.8968e-06
15:60582457 G A 0.458306 -4.2560e-06
15:60582910 C T 0.300643 -7.4215e-06
15:60583454 A G 0.032261 1.7744e-06
15:60590204 T G 0.096946 1.2126e-05
15:60593433 G A 0.770434 1.7158e-05
15:60598819 C T 0.081378 -9.6321e-06
15:60603412 G T 0.314093 -1.9893e-05
15:60607380 A G 1.502871 2.5138e-05
15:60608851 G A 0.693336 5.0629e-07
15:60609431 A G 0.117522 -6.4555e-05
15:60617150 C T 0.043212 2.1355e-06
15:60618673 A G 1.529563 -1.1607e-05
15:60633212 T G 0.174826 -1.5513e-06
15:60637804 C A 0.465381 9.6618e-05
15:60639610 T C 0.044422 -1.1610e-06
15:60639974 G A 0.031697 3.5544e-05
15:60643068 A G 1.527275 -1.1131e-05
15:60644680 A G 0.025546 2.4904e-06
15:60648931 T C 0.053860 1.0948e-05
15:60663178 T C 0.032397 -1.0067e-06
15:60666116 C T 0.116094 -2.7092e-05
15:60667843 G A 0.510528 1.2527e-05
15:60669030 C T 0.236325 -1.4552e-05
15:60669311 A G 0.225558 -3.6625e-06
15:60673418 G A 0.179585 1.4579e-05
15:60673690 C T 0.348635 -1.1517e-05
15:60674431 C T 0.197659 -1.2149e-05
15:60674672 T C 0.534439 -5.2209e-06
15:60674723 G A 0.115424 6.0791e-06
15:60675692 C T 0.161716 -6.9892e-06
15:60682220 C T 0.268610 -8.5228e-06
15:60685176 A G 0.386618 1.1997e-05
15:60689179 A T 1.211370 -1.0360e-05
15:60689589 A G 0.087440 1.9757e-05
15:60691710 C T 1.427609 -8.1149e-06
15:60698897 G T 0.126518 6.5364e-06
15:60710269 G T 1.414483 -6.4186e-06
15:60713555 A C 0.277279 -8.4647e-06
15:60717295 G A 0.044782 1.2596e-05
15:60730250 T C 0.293510 -1.7435e-06
15:60733007 C A 0.104902 3.4987e-05
15:60737009 A G 0.029245 7.7982e-07
15:60737961 T C 0.058885 1.5159e-05
15:60738566 G T 1.134045 4.3563e-06
15:60745693 C T 0.587265 3.4063e-06
15:60749073 C T 0.094427 -3.6018e-06
15:60763741 A G 0.041032 1.0667e-05
15:60770850 A C 1.403919 -2.7102e-06
15:60781513 C T 0.666695 -7.1438e-06
15:60796818 T C 0.089273 -1.5564e-05
15:60799909 G A 0.728375 -5.1103e-06
15:60813272 T A 0.511639 1.6204e-05
15:60817188 C A 0.183237 5.4681e-05
15:60832197 C T 0.083860 -1.5936e-06
15:60835286 A G 0.026304 -2.2580e-05
15:60841275 G A 1.207678 -6.6703e-06
15:60844847 G A 0.862572 2.9644e-06
15:60849026 C A 0.040318 -9.7492e-06
15:60855200 A T 1.731414 -2.8414e-05
15:60856696 C A 0.235234 -3.2401e-05
15:60860702 C T 0.045928 1.9648e-05
15:60862500 G A 0.479902 -4.4200e-05
15:60862962 G A 0.670802 -1.0109e-04
15:60867129 T G 0.081888 1.0594e-05
15:60872868 G C 0.098085 -6.1168e-05
15:60878030 A G 1.240656 2.6954e-05
15:60878340 C A 0.082792 1.6621e-05
15:60878804 A G 0.315803 -3.7312e-06
15:60883281 A C 1.229253 2.6077e-05
15:60884594 T G 0.107509 2.8722e-05
15:60897939 C T 0.800250 1.3417e-05
15:60910550 T C 0.364781 2.4395e-05
15:60911857 G A 0.339241 2.7568e-05
15:60917321 G A 0.897492 1.6980e-05
15:60920405 C T 0.244434 2.4767e-05
15:60921691 A C 0.075949 7.2871e-06
15:60931471 C T 1.128931 6.3492e-05
15:60941324 T G 0.717917 2.3380e-05
15:60943036 A G 0.035545 -1.6539e-05
15:60953851 A G 1.274213 1.8807e-05
15:60957248 G A 0.403831 7.2891e-06
15:60963331 G T 0.138590 -6.7808e-06
15:60965915 C T 0.291171 1.2884e-05
15:60983676 G A 0.275066 -1.0344e-06
15:60984270 C T 0.436626 -3.4118e-05
15:60984740 G C 0.132212 -5.0031e-06
15:60987230 T C 1.390164 1.3164e-06
15:60988991 C A 1.561596 2.0150e-05
15:60990385 T C 0.124240 -1.6121e-05
15:60993837 A C 0.028297 2.4165e-05
15:60993992 G A 1.565020 1.6258e-05
15:60995837 G A 1.579588 2.1262e-05
15:60996409 T C 0.151211 5.2083e-08
15:61000663 G A 1.536478 3.1089e-05
15:61004647 C T 0.129486 -7.7820e-06
15:61006072 C G 0.804194 2.9587e-05
15:61006093 G A 0.153213 -1.4258e-06
15:61009802 C T 0.479871 -7.1178e-06
15:61011148 A G 0.049984 3.0154e-06
15:61012259 A C 1.396820 1.9061e-05
15:61012651 C A 0.048699 -5.5315e-06
15:61013848 G A 0.053578 6.7209e-06
15:61015174 G C 0.331574 -2.8332e-05
15:61016296 T C 1.372182 4.6409e-05
15:61016657 G A 0.036633 -1.0394e-05
15:61017977 A G 1.270422 1.0671e-05
15:61018497 G C 0.041519 1.6225e-05
15:61018877 T C 0.061166 4.5955e-06
15:61020254 A C 0.369551 -5.8957e-06
15:61022091 C T 0.128486 -1.5854e-05
15:61023002 G T 0.041437 1.4757e-05
15:61030972 C T 0.537087 2.4940e-05
15:61034127 G T 0.130132 3.9499e-05
15:61036550 G A 0.247391 -1.4532e-05
15:61043102 A G 0.034410 -1.0756e-05
15:61046456 A C 0.096786 -1.4655e-06
15:61047117 C G 0.158095 2.9743e-05
15:61050486 A G 0.383779 -6.9704e-06
15:61058107 A G 1.280662 2.7286e-05
15:61060707 G A 0.297335 -3.9447e-05
15:61061261 T C 1.011852 4.9366e-05
15:61063495 A G 0.070533 2.4198e-05
15:61068347 A G 0.252794 -1.9232e-09
15:61068707 G A 0.045680 1.0848e-05
15:61069988 T C 0.255391 -2.1883e-06
15:61072337 A G 0.073361 -2.8072e-05
15:61081507 A G 1.933040 -2.5654e-06
15:61082610 T C 0.062281 9.0290e-06
15:61083283 C G 0.196469 -3.8104e-06
15:61085868 C T 0.078553 3.9367e-05
15:61086252 A C 0.601126 -1.5348e-05
15:61087151 A G 0.090078 1.0598e-05
15:61097179 A G 0.033172 4.2187e-06
15:61105628 G T 0.082038 5.1308e-06
15:61109873 A C 0.941792 -2.8193e-07
15:61114657 T C 0.340101 -2.0756e-05
15:61119745 A C 0.128296 8.5657e-06
15:61120658 C T 0.052296 8.5612e-06
15:61126859 C T 1.089075 8.6151e-07
15:61131995 A G 0.061561 -4.3782e-06
15:61132652 G A 0.530094 1.6125e-05
15:61134080 G A 0.251012 -1.2887e-05
15:61134309 C T 0.179269 -1.3105e-05
15:61134582 T G 0.476247 1.1745e-06
15:61134662 T C 0.557289 2.3016e-06
15:61135464 T C 0.028627 5.6131e-06
15:61135910 C T 0.796946 4.4367e-05
15:61138473 G T 0.043875 -5.6374e-06
15:61139256 C G 0.072753 -8.4875e-06
15:61142062 C A 0.043902 -2.1343e-05
15:61143477 T C 0.253552 -5.4916e-06
15:61148578 G T 0.049066 5.1192e-06
15:61152975 T C 0.050528 -8.8947e-07
15:61157611 C G 0.932299 -1.0337e-05
15:61158088 T C 0.769788 1.4060e-05
15:61158872 G A 0.039333 -2.6980e-06
15:61159000 A C 0.205111 3.0882e-06
15:61159872 C T 0.028718 1.4958e-05
15:61160385 C T 1.346126 -1.2481e-05
15:61162797 T C 0.027644 7.4053e-06
15:61164199 A G 1.629056 -1.5307e-06
15:61168183 G A 0.032339 -9.4444e-06
15:61168784 T C 0.684660 1.5043e-05
15:61171868 G A 0.074704 2.3364e-05
15:61172530 T C 1.064780 -4.0813e-06
15:61176020 A G 0.543927 -2.3403e-05
15:61177888 T C 1.350906 -2.1293e-06
15:61179849 T C 0.117328 -2.0711e-06
15:61179923 C T 0.122785 -1.7993e-05
15:61180498 G C 0.037289 -1.6213e-05
15:61184800 G A 0.059912 9.1842e-06
15:61185436 T C 0.055094 -2.0233e-06
15:61185942 A G 0.597974 -4.1797e-06
15:61186082 T C 0.051222 -3.1408e-05
15:61187068 T C 0.574335 -1.3835e-05
15:61188694 T C 0.264452 -5.8292e-05
15:61190288 C A 0.951801 -7.3570e-06
15:61194806 C T 0.982590 3.4075e-05
15:61195780 A G 1.281281 -4.8116e-06
15:61197157 C T 1.119222 4.9654e-06
15:61200036 T C 0.068697 2.2049e-05
15:61200300 C T 0.125090 -2.7387e-05
15:61200750 A G 0.758354 -5.8444e-05
15:61201424 T C 1.197424 2.4499e-05
15:61202012 C G 0.643294 -3.7113e-05
15:61204281 C T 0.380070 -1.7722e-05
15:61205271 A G 0.088521 -4.2407e-06
15:61205992 C T 1.249159 5.4454e-06
15:61206536 T C 0.074249 2.1303e-05
15:61206920 C A 0.689855 4.3720e-07
15:61208344 C T 0.548218 -2.0234e-05
15:61208729 G A 0.190597 1.1200e-05
15:61209011 A G 0.145737 -4.1699e-06
15:61209362 T C 0.104987 -2.3598e-06
15:61210225 C T 1.451673 -5.8331e-05
15:61212869 T C 0.814339 -3.5329e-05
15:61213225 T C 1.383949 -5.4066e-05
15:61214322 C T 0.123369 -6.4697e-06
15:61221626 T G 0.051834 -1.7255e-05
15:61221682 T G 0.132773 1.4284e-05
15:61223350 A G 0.603115 4.2951e-05
15:61224000 T C 0.033206 7.5089e-06
15:61224299 C A 0.131679 -4.2097e-06
15:61225746 C T 0.042950 -1.2453e-05
15:61229577 G A 0.544373 -2.5580e-06
15:61230480 C G 0.053908 -1.1932e-05
15:61230657 G T 0.351178 -1.2255e-06
15:61231252 G C 0.112650 4.6944e-05
15:61236966 C T 0.318574 -2.3677e-05
15:61241211 A G 0.076081 2.0922e-05
15:61242080 C T 0.665457 -1.4502e-05
15:61263377 C A 0.414646 4.1057e-05
15:61264209 T C 0.032417 1.1547e-06
15:61266132 G A 0.184661 -2.2296e-05
15:61267096 T C 0.898427 8.8006e-06
15:61267732 G A 1.925877 -1.4589e-05
15:61268282 C T 0.286506 -2.0607e-05
15:61281002 C T 0.524749 5.1320e-06
15:61283629 C T 1.331666 -2.7845e-07
15:61288783 C G 0.284368 1.4937e-05
15:61288832 A G 0.081144 1.0711e-05
15:61291429 C T 1.036368 1.6120e-05
15:61291680 G T 0.269766 -1.2578e-05
15:61292073 A G 0.315609 -6.0754e-06
15:61292139 G T 0.539236 1.4138e-05
15:61292486 A G 0.259440 6.6971e-06
15:61299455 C T 0.154056 -8.2510e-06
15:61301934 A G 0.258975 -1.2691e-06
15:61316012 T C 1.447563 1.1065e-05
15:61318055 C T 0.164208 -1.3004e-05
15:61328581 A G 0.117127 1.3696e-05
15:61328994 T C 0.026706 -1.1455e-06
15:61329788 G A 0.493352 -1.3034e-05
15:61332277 G A 0.194184 -8.9151e-06
15:61336628 T C 1.066898 2.7020e-05
15:61341303 C A 0.321548 8.2014e-07
15:61345734 G A 0.988896 4.3277e-05
15:61350753 T C 0.736575 -8.1997e-06
15:61353624 A G 0.026855 -6.0801e-06
15:61353769 T C 0.477835 2.9533e-05
15:61354459 C T 0.043946 6.9703e-06
15:61356792 G T 0.027627 -3.6683e-06
15:61362514 G A 0.116026 3.8464e-05
15:61364348 T C 0.546039 1.3292e-05
15:61366854 T C 0.870973 -7.2459e-05
15:61371622 C T 0.059164 1.4069e-05
15:61372040 A G 0.350440 -2.2049e-05
15:61380371 C T 0.132610 -6.2401e-06
15:61381499 T C 0.313749 -2.3719e-05
15:61384518 T G 0.692109 2.2675e-05
15:61385177 C T 1.180412 1.0971e-05
15:61395154 T C 0.084863 -5.3265e-06
15:61401915 G C 0.140668 2.2566e-05
15:61406355 A G 0.108332 9.5813e-06
15:61408362 A G 0.670693 -1.0338e-05
15:61413969 C T 0.074215 1.1916e-05
15:61422931 C T 1.351232 -7.8912e-07
15:61430262 C T 0.114067 1.1769e-06
15:61430634 C T 0.155702 1.8534e-05
15:61431787 T C 0.212537 -3.6717e-06
15:61431996 T C 1.172459 -1.8689e-05
15:61432877 C A 0.331782 1.5893e-05
15:61433256 T C 0.043735 7.1812e-06
15:61433376 T C 0.527210 1.7003e-05
15:61433543 A G 0.881588 6.4866e-06
15:61437762 C A 1.579717 5.1149e-06
15:61450514 C T 0.067990 -4.4239e-06
15:61454086 G T 0.369466 2.0404e-05
15:61454389 G T 0.996665 -7.3447e-06
15:61459477 G T 0.223365 -3.4963e-06
15:61466998 T C 1.718515 3.6090e-05
15:61467308 A G 1.247986 2.8867e-05
15:61469510 C G 1.294340 -2.3765e-05
15:61472606 C T 1.278955 1.1817e-05
15:61473414 C T 0.136901 -3.5057e-05
15:61473989 C A 0.070934 -1.2484e-05
15:61476654 G T 0.082160 5.0023e-05
15:61485205 A G 0.122557 -8.0345e-07
15:61495016 G C 0.557486 -3.3422e-05
15:61495060 C G 0.548432 9.1322e-06
15:61498706 T C 0.814720 8.3751e-06
15:61501932 T C 0.305505 -4.5705e-06
15:61502390 C T 0.719688 -2.1706e-05
15:61506753 C T 0.467183 1.6139e-05
15:61508186 G A 0.047159 1.3520e-05
15:61509171 A G 1.216290 -1.2811e-05
15:61516941 T G 0.127776 6.5395e-06
15:61519574 T C 0.055067 8.1650e-06
15:61527508 A C 1.383843 -3.1163e-05
15:61545649 G A 0.057107 8.0122e-07
15:61549965 C A 0.066402 -1.7278e-05
15:61553688 A G 0.146553 2.0803e-05
15:61555614 T C 1.389082 -2.6252e-05
15:61566848 C T 0.324401 -1.5306e-05
15:61572131 A G 0.622389 2.1919e-05
15:61588592 C G 0.112575 -5.4104e-06
15:61591134 A C 0.065872 1.0847e-05
15:61591586 T C 0.031003 8.9195e-06
15:61593522 T C 0.096616 -4.1057e-06
15:61597124 G A 1.838468 -3.0651e-05
15:61597447 C T 1.359161 -5.1393e-05
15:61601952 T C 0.044446 1.5810e-05
15:61603979 C G 0.095290 4.7359e-05
15:61606321 G A 0.084890 5.7687e-06
15:61613704 T C 0.059976 2.0086e-05
15:61614338 T C 0.042450 -2.1387e-06
15:61621233 T C 1.892671 -2.1368e-05
15:61635365 T C 0.118259 3.7582e-05
15:61641235 T G 0.032037 -3.9753e-06
15:61642389 G A 1.827207 -2.7511e-05
15:61649102 T C 0.028032 -9.5303e-06
15:61660446 C T 0.024581 -1.2652e-05
15:61660837 G T 1.957574 -2.6831e-06
15:61665335 C T 0.620947 2.2110e-05
15:61667898 C T 1.085026 -1.3898e-05
15:61671910 C T 1.635930 -1.2891e-05
15:61676256 G T 0.910020 -2.1889e-05
15:61682828 G A 1.841279 -3.3627e-05
15:61682876 T C 0.651321 7.1856e-06
15:61684984 C G 0.073715 -1.5906e-07
15:61699846 C T 0.267134 1.2911e-05
15:61702779 G A 1.827877 -7.3610e-06
15:61713250 C T 0.037582 -6.7030e-06
15:61726389 G T 1.549911 -8.5994e-06
15:61728884 A G 1.886480 6.1107e-06
15:61733314 A G 1.884899 6.5646e-06
15:61734108 G A 0.067405 -6.4892e-06
15:61734722 T G 0.869454 -2.8536e-05
15:61734883 G T 0.131906 5.2383e-05
15:61735281 A G 0.046394 -1.4632e-05
15:61738409 C T 0.037435 -6.9499e-06
15:61739384 A C 0.032618 -1.2374e-05
15:61740182 T G 0.050532 7.8638e-06
15:61740241 G A 1.727596 7.0663e-06
15:61743481 A G 0.218887 2.7648e-08
15:61749208 G A 0.026821 -2.0365e-06
15:61751122 A G 0.063260 1.1395e-05
15:61751480 G C 0.062938 -2.1141e-05
15:61751677 G A 0.083316 -4.6819e-06
15:61761718 T C 0.077815 -9.8030e-06
15:61763495 C T 0.747927 -1.8070e-05
15:61768951 G A 0.040713 -1.0759e-05
15:61769486 T C 0.020586 1.6950e-05
15:61771414 A C 0.141222 -3.4764e-05
15:61772657 G C 0.700513 8.2381e-06
15:61775710 G A 0.409910 -7.8060e-06
15:61777421 T C 0.023398 -5.6021e-07
15:61781887 C T 0.561171 -7.4983e-06
15:61782126 A G 0.416815 -1.1186e-05
15:61789076 T C 1.148246 -2.8744e-06
15:61795832 A G 0.296747 1.5801e-05
15:61801191 G A 0.300582 1.8236e-05
15:61801704 A G 0.043487 -1.1402e-05
15:61806826 G A 0.511021 -6.7774e-06
15:61808361 G A 0.493872 3.0863e-05
15:61809383 G A 0.027406 1.1889e-05
15:61819305 G A 1.179596 2.3342e-05
15:61821426 A G 0.431703 1.9595e-05
15:61837086 T C 0.107509 -1.2836e-05
15:61839613 A G 0.396820 4.1224e-05
15:61840103 T C 1.094597 4.0636e-06
15:61845418 T G 0.193287 -8.5387e-06
15:61852743 C G 0.100876 -9.9233e-07
15:61854806 C T 0.081674 -5.3960e-06
15:61856287 T C 0.071226 1.6211e-05
15:61856952 T G 1.897363 2.4248e-05
15:61861526 A C 0.021616 2.1114e-06
15:61870943 T C 1.090360 5.8478e-06
15:61893074 C T 1.964703 -5.7921e-06
15:61898566 C T 0.508596 -4.2268e-05
15:61914035 C T 0.554630 -2.4320e-05
15:61919026 T G 0.377363 2.2149e-05
15:61923543 C T 0.023602 6.2612e-06
15:61925383 A G 0.146842 6.0658e-06
15:61936935 T C 1.828829 -4.2608e-06
15:61949128 T C 0.104888 -1.2448e-05
15:61951235 T C 1.129312 2.6384e-05
15:61951318 A C 0.048138 9.3693e-06
15:61954261 G A 0.227149 2.8108e-06
15:61957905 G T 0.073093 4.8708e-06
15:61964670 T C 0.153458 9.8413e-06
15:61965751 T C 0.064549 1.0339e-05
15:61967064 C T 0.889795 3.5566e-05
15:61979500 A G 0.020695 8.8066e-06
15:61979674 A G 0.055839 1.1668e-05
15:61984638 C A 0.879191 1.4698e-06
15:61988299 G A 1.722857 3.4350e-07
15:61992653 T C 0.483516 1.0051e-05
15:62001132 C A 0.238698 -5.7023e-06
15:62007722 C A 0.046615 -5.4473e-06
15:62013926 G A 0.230804 1.0378e-06
15:62014065 A C 0.733260 1.9291e-05
15:62021068 G A 0.819418 2.5949e-05
15:62024318 A G 0.025825 2.2975e-05
15:62024432 A G 0.055417 1.1988e-05
15:62024980 C T 0.521349 4.5138e-05
15:62044442 G C 0.025866 1.2384e-05
15:62046610 T G 0.829448 2.9622e-05
15:62054147 A G 0.026471 -1.0640e-05
15:62060024 G A 0.163885 -1.7677e-05
15:62073747 T C 0.124087 4.9061e-06
15:62080910 A G 0.113316 7.3293e-06
15:62092819 T C 0.166707 2.0288e-05
15:62093625 G A 0.235319 8.3841e-06
15:62094071 A G 1.676714 1.4925e-05
15:62094448 T C 0.645456 -2.0390e-05
15:62097290 C T 0.268297 -3.8313e-06
15:62097388 T C 0.045813 1.1725e-05
15:62099865 A G 1.140579 -3.5789e-06
15:62102484 G A 1.484074 -1.0553e-05
15:62106189 A C 0.058572 4.3925e-06
15:62108641 C G 0.074259 -1.8557e-09
15:62109650 C A 0.827357 -1.6486e-06
15:62112292 T C 1.171939 -4.6943e-06
15:62112657 T C 0.037619 5.5763e-06
15:62115206 C A 0.533748 -3.0640e-06
15:62118307 C A 0.047931 -2.7497e-05
15:62120235 T C 0.192029 9.0123e-06
15:62124526 A G 0.052327 2.0289e-05
15:62126490 T C 0.122965 -2.1967e-05
15:62131733 C T 0.560770 4.0708e-06
15:62131866 A G 0.266369 2.9718e-05
15:62131928 T G 1.762325 2.7621e-05
15:62140330 C T 0.039112 5.5763e-06
15:62142081 A G 0.047570 1.6621e-05
15:62143679 C T 0.084292 8.4389e-06
15:62155282 G A 0.973039 2.2543e-05
15:62174258 G A 0.040414 2.6244e-05
15:62174496 C T 0.115322 -8.1903e-06
15:62182198 T C 0.035617 9.7554e-06
15:62207266 A C 0.093944 5.4824e-06
15:62207619 C T 0.896329 -4.4217e-05
15:62207911 G A 0.020603 1.0578e-05
15:62214607 T C 0.158479 1.9477e-05
15:62217962 A G 0.081089 -5.2737e-06
15:62218992 A G 0.049974 -8.0598e-06
15:62219337 A G 0.028796 -4.0444e-06
15:62223303 G C 0.047859 2.1291e-05
15:62228592 G A 0.026961 7.3272e-06
15:62229021 A T 0.031258 7.4516e-07
15:62246980 G A 0.065334 2.5370e-05
15:62253791 C T 0.162240 2.1368e-05
15:62254989 C T 0.043644 -4.0147e-06
15:62265507 A G 1.797170 2.6506e-05
15:62269728 C T 1.850265 2.3017e-05
15:62274758 G T 0.022289 -5.2261e-06
15:62288755 A G 0.090571 -4.7803e-06
15:62289871 A C 0.057583 2.0085e-05
15:62290294 C T 0.233894 6.8199e-06
15:62291081 C T 0.072933 1.1073e-05
15:62312840 C A 0.173894 1.8251e-05
15:62313909 G A 0.096266 7.2681e-06
15:62315831 A G 0.158758 -1.0900e-05
15:62316035 T C 0.037602 -1.5324e-05
15:62322152 G A 1.057195 2.0119e-05
15:62334252 G A 0.039064 1.7948e-05
15:62345483 C T 0.040369 -1.2385e-05
15:62346050 T C 0.041961 1.5033e-05
15:62352997 C T 0.078821 -9.9808e-06
15:62359914 T C 0.157725 2.2897e-05
15:62363300 A G 0.169182 2.7973e-05
15:62375932 T C 0.063356 5.9888e-06
15:62380259 T C 0.900168 2.3628e-05
15:62382775 A G 0.447573 -1.2079e-05
15:62383155 C T 0.878868 2.3152e-06
15:62395865 A G 0.252046 4.0981e-06
15:62396942 A G 0.857680 1.0528e-06
15:62403337 A G 0.055421 1.3964e-05
15:62404382 T C 0.538263 -1.8800e-05
15:62407322 C G 0.597852 1.6329e-06
15:62411514 G A 0.392394 -1.4718e-05
15:62415019 A G 0.054713 3.2114e-06
15:62415429 C T 1.149551 -2.6293e-05
15:62419882 A G 0.449827 -2.4419e-06
15:62423926 C T 0.050192 -1.9314e-06
15:62427674 C A 0.594507 -3.2799e-06
15:62429997 C T 0.109192 -8.8009e-06
15:62433962 G A 0.769485 -1.3813e-05
15:62439284 T C 0.373712 5.3877e-06
15:62439457 G C 0.993921 4.1146e-06
15:62442581 C T 0.427687 -1.5860e-05
15:62453036 A C 0.053010 5.2487e-06
15:62453736 T C 0.021636 9.9045e-06
15:62458066 G A 0.079719 5.2157e-06
15:62464424 A G 1.666794 2.5239e-05
15:62466816 C T 0.539871 2.7617e-05
15:62471970 C T 0.068221 1.3344e-05
15:62474602 C T 0.054326 -9.7466e-06
15:62477197 G A 0.448940 -2.9349e-06
15:62489128 C A 1.194749 2.3754e-05
15:62489814 C T 0.320413 1.0012e-05
15:62499879 A C 0.328589 -1.2667e-05
15:62512091 T C 0.121057 1.9447e-05
15:62514081 A G 0.062234 -1.7308e-05
15:62517111 T C 0.033077 6.5238e-06
15:62517908 C A 0.851448 3.9602e-06
15:62519191 T C 0.184913 -8.0896e-06
15:62522676 G A 0.267165 3.2604e-06
15:62522818 T C 0.033910 4.5731e-06
15:62528129 C T 0.029153 2.5454e-05
15:62531385 A G 0.026634 -1.0355e-06
15:62532195 C T 0.128561 3.8950e-06
15:62532765 T C 0.461659 -8.7632e-06
15:62554111 A G 0.927070 -1.3676e-05
15:62559229 T C 0.052170 2.3569e-06
15:62561981 A G 0.495358 -2.2153e-05
15:62564766 T G 0.097374 3.0008e-05
15:62568621 C G 1.288070 -1.9278e-05
15:62570128 A G 0.029041 -1.7276e-06
15:62570317 T G 0.053588 5.0880e-06
15:62572048 A G 0.270952 -1.2859e-05
15:62577051 T G 0.267678 2.4532e-06
15:62582054 T G 0.995590 5.1774e-06
15:62593210 G T 0.052510 -1.0087e-05
15:62597000 T C 0.093335 -1.0223e-05
15:62599775 T C 1.105544 3.6439e-05
15:62619329 A C 0.040971 -1.5156e-05
15:62619977 C T 0.451602 -1.8514e-05
15:62626249 A G 0.039897 5.8678e-06
15:62628031 G A 0.246406 1.0932e-06
15:62629430 C T 0.725794 -2.3122e-05
15:62630963 T G 0.045221 -2.4435e-05
15:62631414 T C 1.294129 -3.1132e-05
15:62637479 A T 0.039486 1.0833e-05
15:62640652 C G 0.072569 -3.0450e-05
15:62642340 G A 0.048549 -7.2551e-06
15:62650888 T C 0.046520 -8.1091e-06
15:62651855 T C 0.539195 3.4288e-06
15:62652143 A G 0.362707 9.9844e-06
15:62658548 C G 0.657947 7.6227e-07
15:62662511 A G 0.075748 1.7274e-05
15:62667829 T C 0.277436 6.5659e-06
15:62670310 C T 0.239772 -5.4316e-06
15:62672178 G A 0.061319 4.0815e-06
15:62674841 A G 0.497771 8.0922e-06
15:62679097 T C 0.036025 -1.0574e-06
15:62680862 C T 0.326458 2.0905e-05
15:62685857 A G 0.503344 1.0003e-05
15:62694982 T C 0.085237 -2.8300e-06
15:62695879 T C 0.284055 -1.4533e-05
15:62700919 G T 0.033342 2.5943e-07
15:62701937 C T 0.271350 -1.1430e-05
15:62702779 C T 1.413561 -2.7139e-05
15:62713529 A G 0.068510 1.3310e-05
15:62716200 A G 0.449650 1.9368e-05
15:62718601 C A 0.038816 -1.3449e-05
15:62722897 G C 0.258608 2.3840e-05
15:62729354 G T 0.783533 1.3023e-06
15:62729715 A G 0.047836 6.4222e-07
15:62740562 C T 0.182791 7.5141e-05
15:62740701 A G 1.291208 1.1922e-06
15:62744419 C A 1.742178 2.4584e-06
15:62746898 C T 0.807801 4.7262e-06
15:62747351 A G 0.047903 -4.0544e-06
15:62748619 C G 0.113571 1.0365e-05
15:62749082 G A 0.455318 -1.6520e-05
15:62751541 T C 0.108590 -5.0407e-06
15:62758352 A G 0.747301 9.8606e-06
15:62764881 A G 0.220723 -6.1777e-06
15:62765564 T C 0.440396 -4.1828e-06
15:62765922 T C 0.056780 6.4301e-06
15:62785480 T C 0.057107 9.1780e-06
15:62785493 G A 0.023051 1.8259e-06
15:62787469 G A 0.105629 -2.0613e-05
15:62790735 C T 0.497044 -1.2953e-05
15:62794256 A G 0.291671 4.3198e-06
15:62795987 T C 0.032077 -1.1321e-06
15:62807041 C T 0.037055 8.7540e-06
15:62808539 T C 0.652868 -3.3828e-06
15:62816802 G A 0.374365 -1.0833e-05
15:62816995 C T 0.067466 7.4116e-06
15:62817230 G A 0.191862 -1.2663e-05
15:62819996 G T 0.927081 -7.4036e-06
15:62833859 A G 0.911720 -6.5329e-06
15:62838667 T C 0.037503 4.9506e-06
15:62839205 G C 0.058419 7.2712e-06
15:62839607 C A 0.396589 -2.9635e-06
15:62842940 C G 0.019701 -3.0477e-06
15:62856181 T C 0.054836 5.9310e-06
15:62865256 T C 0.940853 -6.0391e-06
15:62865257 A C 0.549129 -6.9046e-06
15:62868723 A G 0.069499 -1.3205e-05
15:62875438 T C 0.149211 -3.2979e-05
15:62875464 A G 0.034127 -1.0033e-05
15:62876229 G A 0.106047 -4.0127e-06
15:62876293 G A 0.394794 1.2843e-05
15:62879052 A G 0.479035 1.1531e-05
15:62879586 G A 0.075241 1.9220e-05
15:62884463 G A 0.625901 -1.7166e-06
15:62886253 A G 0.107247 1.8506e-05
15:62889540 A G 0.099254 1.1844e-05
15:62891954 C T 0.035018 -1.1272e-05
15:62896873 A G 0.115407 -1.9493e-05
15:62904282 T C 0.102590 1.2979e-06
15:62905157 C T 0.916674 -2.9341e-05
15:62909639 A G 0.021898 3.7919e-06
15:62911229 T C 0.033835 7.0703e-06
15:62911978 G T 0.094036 6.7894e-06
15:62916462 G T 1.938552 -2.2895e-05
15:62916463 G A 0.116403 -6.6813e-06
15:62917910 T G 0.077727 2.1488e-06
15:62918255 A C 1.372148 1.5275e-05
15:62920779 G C 1.809080 1.7725e-07
15:62921645 A G 1.887418 2.8845e-07
15:62928207 T C 0.104531 1.8273e-05
15:62929206 T C 1.167492 1.3473e-05
15:62931917 C G 0.574505 -1.8668e-05
15:62931999 C T 0.498309 5.7786e-06
15:62932950 A G 1.943917 -2.2244e-05
15:62933424 C T 0.252114 7.5715e-06
15:62936830 T C 1.777723 1.2269e-05
15:62939233 A G 0.026185 -2.8881e-06
15:62941808 G A 1.397378 -2.3292e-07
15:62943580 A G 0.073117 -4.5267e-06
15:62945225 T C 0.038710 -1.3986e-05
15:62946565 G A 0.028535 3.6002e-06
15:62955688 G A 0.089283 1.7775e-05
15:62958113 T C 1.885032 2.9530e-05
15:62961035 C G 0.063930 -9.1437e-06
15:62961962 T C 0.024798 -5.7207e-06
15:62977699 G A 0.257843 7.8620e-07
15:62979624 G A 0.106445 -3.3048e-05
15:62980403 G A 0.064182 -1.4325e-05
15:62989789 G A 0.147658 2.4640e-05
15:62991210 T C 1.177906 7.5356e-06
15:62994814 A G 0.350114 -3.7199e-06
15:62998234 T C 0.053972 -3.7300e-05
15:63004704 A G 1.935403 6.1180e-06
15:63009733 G A 1.765188 1.6575e-06
15:63014548 G A 1.925755 -7.9531e-06
15:63017183 C A 0.036466 -1.5668e-05
15:63024400 A G 0.031884 3.7277e-06
15:63035448 A C 0.092822 -2.2836e-06
15:63036072 G A 0.098731 2.0696e-06
15:63036226 C G 1.413238 1.3173e-05
15:63037171 A G 0.075734 -2.6423e-05
15:63040067 G A 1.029871 -1.5745e-05
15:63040487 A G 0.036031 -7.4194e-06
15:63043547 C T 1.409090 1.0371e-05
15:63048201 A G 1.009479 4.9987e-05
15:63048907 G A 0.473871 3.1043e-06
15:63049570 A G 0.056413 4.5933e-06
15:63050798 T C 0.668351 -4.7902e-05
15:63051389 G T 0.047764 1.0392e-05
15:63051529 A G 1.965220 -1.1594e-05
15:63051660 G C 0.066762 -7.2037e-06
15:63052009 G C 0.158367 -2.9531e-05
15:63056538 A C 0.475795 -7.1142e-06
15:63060115 G A 0.058603 -1.4674e-05
15:63060885 G T 0.024407 -2.2262e-05
15:63066806 C A 0.135490 3.1783e-06
15:63067538 C T 1.358681 3.6968e-06
15:63077042 A G 0.030452 -8.9745e-06
15:63077964 G T 0.045666 8.5598e-07
15:63081062 G A 0.041862 2.7361e-05
15:63082503 A G 1.813530 -2.7676e-05
15:63089707 G A 1.448494 -2.4746e-05
15:63092900 C G 0.028963 1.8427e-05
15:63097240 G A 0.105394 1.9961e-06
15:63098601 G A 0.061714 1.3211e-06
15:63099706 T G 0.066409 -2.7968e-05
15:63102176 A G 0.027947 -1.0979e-05
15:63104596 C T 0.223477 4.0058e-06
15:63110948 A G 0.701499 1.1588e-05
15:63111739 C T 0.353493 -1.6642e-05
15:63111778 A G 0.021857 1.6405e-05
15:63113002 G A 0.155396 5.7332e-06
15:63118562 T C 0.042763 1.7076e-05
15:63119797 A C 0.100353 5.0859e-06
15:63123098 A G 0.049804 8.2883e-06
15:63124509 C A 0.242934 -2.9926e-06
15:63135810 T C 0.321701 1.6473e-05
15:63140196 G A 0.037602 -5.2715e-06
15:63142712 G A 0.039703 -8.1936e-06
15:63143538 G A 0.149133 1.7888e-05
15:63144236 T C 0.706799 -6.5911e-06
15:63145130 A G 0.220489 -1.4919e-05
15:63146350 T C 0.548255 -2.6206e-05
15:63154505 T G 0.022044 -8.4351e-06
15:63157180 C T 0.112772 -2.2594e-05
15:63162244 A G 0.066565 -1.4877e-05
15:63165843 T C 0.083602 2.6266e-05
15:63167194 G T 0.038428 4.6857e-06
15:63171629 C T 0.715707 -2.8865e-06
15:63174047 T G 0.499403 -1.2927e-05
15:63175242 G T 0.069679 9.3698e-06
15:63176594 C T 0.100829 -3.6680e-05
15:63176931 A G 0.055730 -9.7193e-06
15:63177015 C T 0.665750 -4.5946e-06
15:63178798 C T 0.020375 4.1786e-06
15:63180826 T C 0.264646 6.7589e-06
15:63190452 T C 0.831614 -1.7617e-06
15:63194063 A G 0.530767 -1.4902e-05
15:63197501 A G 0.171660 6.0200e-06
15:63203168 T A 0.345021 -2.2012e-06
15:63207340 G T 1.087097 -3.0021e-05
15:63214206 C A 1.725291 -1.4249e-05
15:63220061 T C 0.065916 2.5720e-05
15:63220300 T C 0.345660 -2.1934e-05
15:63232702 T G 0.684615 -1.9823e-05
15:63233316 T C 0.237518 -5.4841e-05
15:63233691 G C 0.020066 1.0847e-05
15:63234299 A C 0.097218 4.2092e-05
15:63235046 T C 0.097966 1.8990e-05
15:63236212 A G 0.276817 5.3509e-05
15:63237145 C T 1.049882 3.2562e-05
15:63239254 A G 0.625884 -2.3471e-05
15:63241234 A G 0.645987 -1.0138e-05
15:63248911 A C 0.865003 -1.3057e-05
15:63250239 C G 0.275090 -8.6895e-06
15:63253517 T C 0.042372 -5.3569e-06
15:63257277 T C 0.560172 -1.5782e-05
15:63259867 G C 0.234544 4.6851e-05
15:63264960 G A 1.682793 -2.6058e-05
15:63267778 C A 0.154872 1.3550e-05
15:63269446 C T 1.109882 -1.1217e-05
15:63279300 T C 0.084645 -1.5664e-05
15:63279973 A G 0.041389 -2.8214e-05
15:63282106 T C 1.914052 5.3562e-05
15:63287273 C T 0.700537 -2.3826e-05
15:63289869 G A 0.497870 2.7763e-05
15:63290370 G A 0.737782 2.4748e-05
15:63292561 A G 0.029487 -2.1545e-06
15:63298677 G A 0.891886 2.1188e-05
15:63299451 C T 0.405878 2.1573e-05
15:63301662 A G 0.040706 -9.4016e-07
15:63305377 A G 0.069547 1.7509e-05
15:63309919 A G 0.339142 -1.5947e-05
15:63312632 A G 1.450969 6.7619e-06
15:63317191 A G 0.226955 -4.2336e-05
15:63319746 G A 0.196962 -2.9684e-05
15:63320508 T C 1.179902 -2.9148e-05
15:63323726 T C 0.044504 -3.1234e-05
15:63324546 T C 0.045466 -2.8241e-05
15:63327605 C T 1.086417 3.0437e-06
15:63329100 T C 0.051409 -3.9508e-07
15:63329601 G T 1.091268 2.1392e-06
15:63333619 G A 1.416145 9.9745e-06
15:63339854 A G 0.071828 -9.9431e-06
15:63341996 C T 1.405561 2.4194e-05
15:63343631 C T 0.191519 4.8489e-05
15:63348087 G A 1.070387 1.9946e-05
15:63348371 C T 0.179752 -2.7355e-05
15:63356574 A G 0.020885 -1.8296e-05
15:63358578 C T 0.054798 1.8074e-06
15:63363654 G A 1.314864 -9.0111e-06
15:63366160 G A 0.292245 9.5264e-06
15:63368714 G A 0.252899 -9.0278e-06
15:63369678 A G 0.119990 -2.0699e-05
15:63379325 A G 0.056995 -4.4862e-06
15:63387172 G T 0.127558 -1.6209e-05
15:63389834 G A 0.239990 1.5461e-05
15:63396301 T C 1.544713 1.3337e-05
15:63396867 G A 1.627872 -6.7177e-06
15:63398501 T C 0.032992 2.3424e-05
15:63401605 A C 0.207175 1.2312e-05
15:63414083 C A 1.562827 1.2253e-05
15:63415065 A G 0.064977 1.7873e-05
15:63426237 G T 0.061132 1.0503e-06
15:63429086 C A 1.034597 3.2536e-05
15:63429171 T C 0.043480 -1.4060e-05
15:63433766 A G 1.365450 8.0967e-06
15:63433785 A G 0.049005 -5.3574e-06
15:63435017 A G 0.082072 -5.8259e-06
15:63437575 A G 0.027399 1.6069e-05
15:63437852 A C 0.048393 1.9907e-05
15:63443968 C A 0.178273 -1.8012e-05
15:63449543 C A 1.029034 2.9855e-05
15:63458282 T C 0.049569 -7.9193e-06
15:63461363 G A 0.217024 -2.6467e-05
15:63462888 A G 0.050436 -2.0258e-05
15:63478407 G A 0.023884 1.4345e-05
15:63482513 T G 0.126490 -1.0192e-05
15:63484767 A G 0.033617 1.9451e-05
15:63495911 T C 0.106156 -9.0879e-07
15:63498818 T C 0.065494 1.6926e-05
15:63505649 A G 1.014619 4.0468e-05
15:63518024 C T 0.053411 -2.6802e-05
15:63521469 T C 0.054482 -3.1716e-06
15:63530547 T C 0.046224 -8.3341e-06
15:63545332 A G 0.105221 -4.1370e-06
15:63548011 A G 0.057375 -2.2590e-05
15:63555364 A G 1.964625 1.1288e-05
15:63569902 T C 0.280472 -1.8443e-08
15:63570340 A T 0.499199 -4.0948e-05
15:63571121 C T 0.420041 -1.8370e-05
15:63572871 A C 0.039836 -5.5601e-06
15:63579780 C T 0.184413 6.0749e-06
15:63582785 A G 0.226782 -2.6105e-05
15:63594660 T G 0.034906 2.1136e-05
15:63597857 G T 0.057525 -1.2162e-05
15:63599635 T C 0.024081 1.7419e-05
15:63602056 A G 0.091227 5.1054e-06
15:63604542 C T 0.045860 -7.5099e-06
15:63605080 T C 1.251430 1.2269e-05
15:63615764 T C 0.203435 -1.0857e-06
15:63615767 C T 0.088610 -4.4633e-05
15:63618402 A G 0.028123 3.1264e-06
15:63623463 G A 1.260178 3.4976e-05
15:63627576 A G 0.121748 -3.5201e-06
15:63631169 T C 0.067350 -1.9711e-06
15:63633238 C T 0.122339 1.5017e-06
15:63639644 G T 1.109389 2.6107e-05
15:63641845 C A 0.249605 -1.7081e-05
15:63643618 T C 0.187708 -2.2087e-05
15:63645402 A C 0.035127 1.9203e-05
15:63649494 T C 1.143768 1.9753e-05
15:63655983 A G 0.070108 -2.3647e-06
15:63661565 T C 0.040624 -8.7178e-06
15:63664116 G A 0.247711 2.3963e-05
15:63665765 C T 0.505846 -4.5882e-05
15:63666420 A C 1.928747 7.3339e-06
15:63667290 T C 0.031142 -3.0676e-06
15:63677592 T C 1.007833 -8.2110e-06
15:63677734 C A 0.188588 1.4551e-05
15:63678219 G A 0.023591 9.5104e-06
15:63683072 G A 0.090031 2.1818e-05
15:63688374 T G 0.070808 7.2179e-06
15:63693106 T C 0.546589 -5.0190e-05
15:63699995 T C 1.377210 -3.3074e-06
15:63700828 A C 0.036198 7.0463e-06
15:63701503 A G 0.032251 1.9133e-05
15:63704493 C T 0.035702 -8.3687e-06
15:63705044 T C 0.092523 1.1153e-05
15:63710673 A G 0.035001 1.8783e-05
15:63713349 G A 0.125491 1.4821e-05
15:63715432 C T 0.032118 1.3105e-05
15:63723317 G A 0.037660 -4.7014e-06
15:63725587 T C 0.031979 -1.8736e-05
15:63728556 C T 0.028433 1.4092e-05
15:63731262 G A 1.968450 1.7637e-05
15:63733690 C A 0.036144 -1.7390e-05
15:63736349 C G 0.064532 2.0599e-05
15:63737925 G T 0.065555 7.3501e-06
15:63742257 G T 0.142092 -6.2011e-06
15:63744034 A G 0.103623 1.5169e-05
15:63747396 C T 0.852257 2.5094e-06
15:63758292 C T 0.375725 -1.1453e-05
15:63761495 T C 0.270762 -6.6097e-06
15:63772832 G T 1.426311 1.4117e-05
15:63776460 A G 0.067612 5.4887e-06
15:63780282 G T 0.261909 -1.1970e-05
15:63780630 C T 0.358202 4.4201e-06
15:63785421 G A 0.620495 -2.0692e-05
15:63792486 C A 0.854977 5.0416e-06
15:63793873 C T 0.687420 -9.1933e-06
15:63813743 A G 0.310050 1.3674e-05
15:63836811 A G 0.061635 5.9188e-06
15:63839451 G A 0.028725 -8.3925e-07
15:63859215 G A 0.049379 -4.7534e-06
15:63873443 C A 0.074463 1.0912e-05
15:63875161 T G 0.164698 2.6133e-05
15:63878692 C G 0.077761 -1.8550e-07
15:63878889 A T 1.455804 8.9645e-07
15:63881931 C T 1.169753 -4.9121e-06
15:63889934 C G 0.249047 1.5333e-05
15:63906609 C T 0.088926 -5.4456e-05
15:63915786 T C 0.493297 1.0123e-05
15:63930237 C T 0.048872 -8.8249e-06
15:63935272 G A 0.031085 3.8264e-06
15:63936532 G A 0.123063 7.1147e-06
15:63948804 C A 0.037408 2.5500e-06
15:63950887 A G 0.083336 -1.8271e-05
15:63970456 C T 1.117049 -6.6249e-06
15:63971168 A C 0.079821 -7.0775e-05
15:63982745 A C 0.020977 -5.2287e-06
15:63988357 G C 1.757650 4.8293e-06
15:63989570 A G 0.039302 -1.0101e-05
15:64002266 G A 0.072964 1.1954e-05
15:64011805 C T 0.084139 -1.9799e-05
15:64018950 T C 0.061251 -9.7272e-06
15:64021476 G T 0.055489 -4.9706e-06
15:64025223 C T 0.027260 -6.5250e-06
15:64057333 T C 0.060367 -9.2860e-06
15:64070881 T C 1.129639 2.4550e-07
15:64084146 C T 0.119211 -4.9177e-05
15:64090617 A G 0.025308 -7.6853e-06
15:64093202 T C 0.058348 5.4982e-06
15:64098829 C T 0.042148 1.3294e-05
15:64105583 T C 1.747886 6.9499e-06
15:64109132 A G 0.085047 9.4059e-06
15:64109520 C T 0.029184 2.3629e-06
15:64129923 C T 0.616996 7.8607e-06
15:64131261 A G 0.058416 3.8519e-06
15:64142539 C T 1.001622 8.0317e-06
15:64147817 C T 0.798924 1.3780e-05
15:64155519 A G 0.329579 -1.3322e-05
15:64161179 G C 0.020277 1.0804e-05
15:64163118 A G 0.038231 -1.1839e-05
15:64163495 A G 1.421847 1.0358e-05
15:64164972 T C 0.035246 -1.1191e-05
15:64168772 C T 1.441008 -1.7644e-06
15:64171192 T G 0.040128 1.0207e-05
15:64172312 T C 0.023309 3.8753e-06
15:64172501 C A 0.539426 -2.6250e-06
15:64182391 G A 0.675116 -5.0256e-06
15:64185726 C T 0.353405 -6.2426e-06
15:64186359 A G 0.094093 1.4363e-06
15:64186370 A G 0.321494 7.5816e-08
15:64186978 A G 1.783703 -1.1900e-05
15:64187193 T C 0.605117 9.5153e-07
15:64189840 T C 0.064743 7.3843e-06
15:64193836 T C 0.059211 -2.4555e-06
15:64195769 T C 0.704756 1.5970e-05
15:64220554 T C 0.033240 1.9650e-05
15:64237390 T C 0.065226 -4.3598e-05
15:64238249 T C 0.064083 -1.5786e-06
15:64238489 T C 0.101678 2.1721e-05
15:64241733 A G 1.034967 -1.9691e-05
15:64262561 T C 0.102372 -6.2378e-06
15:64262688 T C 0.052486 7.8035e-07
15:64276772 T C 0.856415 1.6394e-06
15:64279834 T C 1.329348 2.9720e-05
15:64282815 G A 0.139498 -1.4115e-06
15:64284305 G A 0.036116 -1.1268e-05
15:64286134 A G 0.100778 -1.9322e-05
15:64295372 A G 0.051586 1.0895e-05
15:64301660 A G 0.078424 5.1061e-06
15:64301829 A G 0.997950 9.2201e-06
15:64303295 A G 0.049954 1.3902e-05
15:64304752 A C 0.248405 -2.0705e-05
15:64304844 C T 0.082191 -3.0421e-05
15:64315208 G A 0.022126 1.3113e-05
15:64323391 A G 1.193548 -2.1316e-06
15:64326359 G T 0.414965 1.1990e-05
15:64334243 C A 0.131291 -4.5555e-06
15:64336203 T C 0.044517 -7.1055e-06
15:64338916 T C 0.029038 6.1190e-06
15:64338992 C T 0.523222 -3.7291e-05
15:64339939 T C 1.657845 -2.4626e-05
15:64339953 G T 0.119388 -1.3089e-05
15:64342914 A T 1.026308 9.8796e-07
15:64342943 T C 0.027505 -9.3177e-07
15:64343201 T C 0.061656 2.0881e-05
15:64344224 G C 0.139359 3.4565e-06
15:64344288 T C 0.076914 -7.5441e-07
15:64361938 C T 0.126552 -1.1411e-06
15:64370106 A G 0.049444 -1.0697e-05
15:64376238 G C 1.599334 -1.2302e-05
15:64410816 T C 0.107628 4.7909e-07
15:64412139 G A 0.103919 2.1429e-07
15:64418655 A G 1.593113 -1.4887e-05
15:64419374 T G 0.127861 -1.0173e-06
15:64428559 A G 0.038500 -1.0892e-05
15:64428860 G C 0.051348 9.9356e-06
15:64430607 C T 1.463304 -1.4356e-05
15:64436589 T C 0.146978 -3.3985e-06
15:64448460 T A 0.266917 1.4813e-05
15:64466574 G A 0.096878 2.8355e-06
15:64480888 G A 0.086862 -1.5067e-05
15:64487863 A C 0.227605 4.4090e-06
15:64489033 A C 0.052099 -1.9466e-05
15:64496654 T C 0.020804 -4.5021e-06
15:64498142 C T 0.103729 7.2685e-06
15:64509095 C T 0.121751 1.6508e-06
15:64516484 C T 0.479984 -3.7217e-05
15:64521865 A G 0.088232 -4.2791e-06
15:64524980 A G 0.520734 1.9065e-05
15:64526322 C A 0.161056 2.7006e-05
15:64542462 T G 0.033522 -2.4289e-06
15:64547802 T A 1.005708 -7.0637e-06
15:64557177 C A 0.084656 -1.8212e-05
15:64580583 C A 0.169519 1.7515e-05
15:64597046 C T 0.119279 1.4533e-07
15:64601979 A G 1.771743 -8.0745e-06
15:64606503 A G 0.044045 -1.2771e-05
15:64617020 C T 0.022374 -9.3496e-06
15:64625746 A G 0.078998 -1.8218e-05
15:64625919 G A 0.024275 1.5920e-05
15:64635009 A G 0.049906 1.0329e-05
15:64637091 T C 0.156473 -4.2997e-05
15:64648186 T C 0.148878 7.3656e-06
15:64654008 G C 0.282263 1.8184e-05
15:64660617 A G 0.039156 2.8729e-07
15:64686432 A G 1.902051 2.3311e-06
15:64714519 T C 0.063267 -3.3900e-06
15:64719864 C T 0.911462 2.0504e-05
15:64721828 C A 1.965070 2.3940e-05
15:64726264 C T 1.866560 1.8348e-05
15:64746280 C T 0.028674 2.6933e-06
15:64753965 T C 0.113292 -1.3976e-05
15:64759279 T C 0.165986 -3.5305e-05
15:64768700 C T 0.055968 1.2490e-05
15:64785458 C T 0.083472 -2.9025e-05
15:64792532 T G 0.033094 1.3972e-07
15:64793027 A G 0.055808 -9.1266e-06
15:64800141 C A 0.033220 -8.8869e-06
15:64800591 G A 0.049814 -4.0128e-05
15:64813253 T G 0.134011 -1.3870e-05
15:64821044 C T 0.139950 2.2925e-05
15:64832308 T C 0.295400 -2.9814e-07
15:64840440 G A 0.047536 1.0678e-05
15:64865536 T C 1.902823 4.8556e-06
15:64866896 C T 0.040526 -1.9433e-06
15:64880101 G A 0.029453 -4.8945e-06
15:64893845 G A 0.674712 4.9864e-06
15:64895319 G T 1.777356 6.4100e-06
15:64900526 C A 0.810929 -1.1253e-05
15:64911604 G A 0.052269 1.9829e-05
15:64912919 T G 0.028776 5.1571e-07
15:64913884 T G 1.903323 5.0185e-06
15:64921765 G A 0.045721 -7.7181e-06
15:64928101 T C 0.055730 -4.4696e-05
15:64931155 A G 0.060942 1.4787e-05
15:64933982 T G 1.835075 3.1283e-07
15:64948794 G C 0.113799 -1.2844e-05
15:64955698 A G 0.037367 1.4058e-05
15:64957098 C G 1.887248 1.8825e-05
15:64957587 C T 0.156667 2.4175e-06
15:64962630 C A 1.003111 2.2304e-05
15:64973611 A G 0.548463 5.9733e-05
15:64987570 A G 0.124349 -3.9753e-07
15:64989935 T C 0.055210 -4.3538e-05
15:64999109 A G 0.038591 6.3606e-06
15:65005918 T G 0.033879 4.9707e-07
15:65013458 T G 0.048594 1.2783e-05
15:65018424 C T 0.056777 -6.0556e-06
15:65019721 C T 0.891410 1.4107e-05
15:65019978 C A 0.052106 2.4786e-05
15:65024204 A G 1.717869 8.7001e-06
15:65035120 T C 0.043083 -8.3114e-06
15:65035918 T C 0.023680 1.2555e-05
15:65049357 A G 0.069897 -5.4750e-06
15:65054533 T C 0.626360 1.7519e-05
15:65056529 A C 0.085142 5.7212e-06
15:65063311 G C 0.098024 -7.4736e-06
15:65064585 C T 1.778519 1.1873e-05
15:65094192 T C 1.904407 1.3041e-05
15:65099946 C T 1.908946 9.5302e-06
15:65101007 C T 0.131237 -3.2094e-06
15:65108504 T A 0.916157 -1.1274e-05
15:65110391 T C 0.811810 1.5172e-05
15:65112468 G A 1.969816 2.9970e-05
15:65113687 G A 0.035912 -1.2163e-06
15:65114833 A G 0.224596 -1.2086e-06
15:65124367 C T 0.795208 2.5136e-05
15:65131530 A G 0.066501 3.5373e-05
15:65132946 T G 0.181166 -4.1257e-06
15:65134221 T G 0.038704 -2.3643e-05
15:65137003 T C 0.049267 2.1679e-05
15:65139080 G A 0.049835 -4.2379e-06
15:65144445 A G 0.041315 -2.5911e-05
15:65145829 T G 1.225622 -2.4418e-05
15:65150837 A G 0.896737 -6.7465e-06
15:65153690 A G 0.275647 -9.4986e-07
15:65157482 T C 0.276508 1.1014e-06
15:65158047 A G 0.056379 1.1107e-05
15:65162371 T C 0.033930 1.7654e-05
15:65173001 A C 0.900205 -2.2202e-05
15:65176648 T C 0.908225 -2.1324e-05
15:65181556 T C 0.167907 -1.2748e-05
15:65183801 G A 0.273070 8.6278e-06
15:65183995 C G 0.028888 4.8398e-06
15:65187533 T C 0.044249 7.5450e-08
15:65191396 C T 1.225636 -2.3513e-05
15:65191448 T G 0.321586 -1.0996e-07
15:65195694 C T 0.061078 1.6213e-05
15:65199469 C A 0.071158 -1.4029e-05
15:65210141 T C 0.892929 -5.8386e-05
15:65220760 C T 0.092706 1.3994e-05
15:65222875 C T 0.707833 1.6761e-05
15:65228460 T C 0.044759 -4.2791e-06
15:65229290 A G 0.847909 -7.3056e-07
15:65235157 G T 0.030350 3.7438e-06
15:65235776 G A 0.708227 4.6095e-06
15:65241701 C G 0.050270 -2.9204e-06
15:65241735 C A 0.210065 -8.1984e-06
15:65243351 G A 0.201528 -2.0490e-05
15:65249996 T G 0.044973 -1.8212e-05
15:65250554 A G 0.051654 -2.3868e-06
15:65253579 G A 0.902000 1.1034e-05
15:65255168 C T 0.065239 -2.7313e-05
15:65255704 T C 0.880228 -1.2306e-05
15:65284392 A G 0.951216 2.8029e-06
15:65287336 G C 0.039931 -1.0410e-06
15:65296751 C T 0.041607 -1.1952e-05
15:65300006 C T 1.104123 2.5704e-05
15:65311472 G A 0.022881 -1.8709e-05
15:65313299 A T 0.057464 -2.2281e-05
15:65316386 C T 0.826674 2.3006e-05
15:65318165 A G 0.026400 -1.7793e-05
15:65319934 C T 0.044959 4.3100e-06
15:65320477 A G 0.024047 -2.4441e-05
15:65329795 T G 0.035552 4.5480e-06
15:65331767 T G 1.738227 6.7793e-06
15:65332472 G A 0.940347 -3.4660e-05
15:65333150 C G 0.042345 -2.8394e-06
15:65347857 G A 0.031258 -9.6635e-06
15:65354892 A G 0.058446 8.3971e-06
15:65356786 C T 0.156626 1.0643e-05
15:65357558 G A 0.021215 -1.2076e-05
15:65363035 A C 0.750779 3.7833e-05
15:65369395 T C 0.750055 3.4836e-05
15:65369947 A G 0.030626 -1.3865e-05
15:65370652 C T 1.003390 -3.5615e-05
15:65375030 T C 0.117603 1.5585e-05
15:65377940 T C 0.033927 3.4100e-05
15:65380418 G A 1.681301 5.4380e-06
15:65385304 C T 0.045911 -6.1007e-07
15:65411709 G C 0.030034 -1.7096e-07
15:65414822 T C 0.033594 5.3541e-06
15:65420321 G C 0.127847 1.6972e-05
15:65436757 T C 0.116832 6.3536e-06
15:65479010 T C 0.105248 -1.7922e-06
15:65487332 T C 0.047978 -1.0034e-05
15:65489128 T C 1.601932 1.3729e-06
15:65493309 A G 0.421109 1.1094e-05
15:65494212 G A 1.261072 2.9484e-05
15:65496587 T C 1.261623 2.5470e-05
15:65504524 T C 0.046261 -2.5500e-05
15:65510334 A G 1.192097 3.0605e-06
15:65510624 G T 0.751381 8.3116e-06
15:65517620 T C 0.396963 6.3969e-06
15:65521181 A G 0.048883 -1.9057e-06
15:65531840 G A 0.265934 -1.4387e-05
15:65540685 A G 0.055152 -7.5746e-06
15:65547599 C T 1.481775 8.3582e-08
15:65553246 T C 0.577878 6.6668e-06
15:65556442 C T 0.894211 -1.2281e-05
15:65562281 C A 0.061132 8.0456e-06
15:65566995 G C 0.065198 4.4236e-06
15:65570890 C G 0.036429 7.4730e-06
15:65594283 G C 0.652242 -1.2981e-05
15:65596591 T G 1.750467 -1.3210e-05
15:65621441 A C 1.195942 -1.1319e-05
15:65624712 T C 0.263700 -1.1055e-06
15:65637575 A G 0.038330 2.2817e-06
15:65649833 T C 0.314871 -1.3751e-05
15:65652018 T G 0.238032 -3.2680e-06
15:65652524 C T 0.842700 1.4982e-05
15:65654716 G C 0.041039 6.0289e-06
15:65655073 C T 0.800556 8.4205e-06
15:65655627 C T 0.173949 -2.1570e-05
15:65656764 T C 0.587398 -1.6909e-05
15:65657660 T C 0.037779 5.1528e-06
15:65657927 A C 0.042807 -5.6689e-06
15:65661868 C T 0.051922 3.9763e-05
15:65662485 C G 0.233136 -5.7938e-06
15:65663920 A C 0.057709 -6.5120e-06
15:65669655 G C 1.805646 9.8682e-06
15:65672130 T C 0.277385 -3.3648e-06
15:65676726 T C 0.386964 -1.4809e-06
15:65678042 A G 0.059694 -2.6066e-05
15:65680070 A G 0.115285 -2.2970e-05
15:65683659 G A 0.711647 -2.2840e-05
15:65684690 C T 0.022670 -6.0823e-06
15:65685561 T C 0.032506 -1.2655e-05
15:65685695 A G 0.310992 -1.9403e-05
15:65689267 C T 0.346299 -1.2304e-05
15:65692270 C T 1.122135 -1.8203e-05
15:65693022 A G 0.380393 -5.4229e-06
15:65693258 T C 0.023224 2.5456e-06
15:65695283 A G 0.242533 -4.0552e-06
15:65695431 C T 0.446607 -1.7562e-05
15:65697478 A G 0.520489 3.8865e-06
15:65697541 A G 0.083309 1.5382e-05
15:65708387 G A 0.864201 -1.6299e-05
15:65714746 T G 0.369707 1.0387e-06
15:65718292 A G 0.347108 -1.4751e-05
15:65729409 T C 0.848956 -1.6540e-05
15:65739303 A C 0.123026 6.9141e-06
15:65755257 G T 0.180864 1.0013e-05
15:65764325 A G 0.030530 6.8967e-06
15:65782821 G A 0.026304 1.1409e-05
15:65800210 G T 0.071063 -4.9779e-06
15:65804838 T C 0.063407 -2.5710e-06
15:65808910 C T 0.075228 5.9760e-06
15:65809642 A G 0.057824 1.0597e-05
15:65813764 A G 1.150775 1.7374e-05
15:65847922 A G 1.246956 2.1810e-05
15:65884553 C T 0.056685 -3.5058e-05
15:65888223 G A 0.122795 9.5581e-06
15:65889250 G A 0.876229 1.6000e-06
15:65905662 A G 0.026988 1.6542e-05
15:65906467 T G 0.344827 1.1760e-06
15:65912882 C T 0.175995 6.1052e-07
15:65914393 T C 0.023207 2.7661e-06
15:65917355 G T 0.126864 9.6870e-06
15:65924923 G A 0.036229 -3.1103e-06
15:65935299 A G 0.046737 7.6143e-06
15:65942119 T C 0.366936 -8.0488e-06
15:65945468 T C 0.052051 2.2326e-05
15:65962625 G A 0.025043 6.6594e-06
15:65967711 G A 0.177658 2.1671e-06
15:65982141 G T 0.860142 -9.8738e-06
15:65994733 T C 0.590848 4.1192e-05
15:66001383 T C 0.041121 -2.5134e-05
15:66005404 G A 0.053054 -7.5277e-06
15:66012444 T G 0.849221 -1.2049e-05
15:66013145 A G 0.124726 7.3863e-06
15:66016176 G A 1.448267 2.3596e-05
15:66016234 C T 0.355608 -5.8082e-06
15:66024222 C T 0.023204 2.4292e-06
15:66028125 C T 0.029306 -1.8611e-05
15:66035568 G A 0.094597 -1.3009e-05
15:66040575 A C 0.076989 -1.5925e-05
15:66049885 G A 0.046666 3.3078e-06
15:66052091 C A 0.145030 3.3173e-07
15:66060883 C T 0.138560 3.1421e-06
15:66061627 G A 0.095715 -2.6245e-06
15:66064421 C T 0.273125 -6.1206e-06
15:66070389 G A 0.027253 1.4759e-05
15:66089405 A C 0.068829 4.6571e-05
15:66115062 T C 1.716710 3.6679e-07
15:66116154 A G 0.033434 1.4335e-05
15:66121590 G A 1.752483 1.5718e-05
15:66121744 A G 0.214294 -8.7212e-07
15:66126145 G A 0.150786 -1.1111e-05
15:66135517 T C 0.039955 -6.1712e-06
15:66136684 G A 0.437931 -1.5640e-05
15:66161723 C G 0.265802 5.3673e-05
15:66165627 T C 0.028671 2.0398e-05
15:66171282 G A 1.920611 2.1000e-05
15:66183864 C A 0.024302 1.6465e-06
15:66199495 T C 0.535941 -2.8978e-05
15:66200975 A G 0.078838 -2.3234e-06
15:66205594 A G 1.887575 1.4630e-05
15:66206204 A G 0.202096 -1.6627e-05
15:66215874 G A 0.055859 -8.7337e-07
15:66217606 A G 0.104868 1.2765e-05
15:66226298 C G 0.079869 3.5677e-06
15:66230422 T C 0.035423 1.1629e-07
15:66230459 T C 0.100553 -1.5885e-05
15:66233309 C A 0.049641 -2.0984e-06
15:66233855 T G 0.205033 -2.0728e-06
15:66235634 C A 0.036314 7.8708e-06
15:66236389 G A 0.062706 2.8622e-05
15:66241327 C T 0.025832 1.0356e-05
15:66241656 T C 0.022146 1.3285e-05
15:66246709 A G 0.041906 -1.6946e-05
15:66250525 G A 0.040301 -3.7163e-06
15:66251953 T C 0.323126 6.4804e-06
15:66261730 G A 0.102828 -1.3010e-05
15:66263688 A G 0.074364 -2.1491e-06
15:66267107 G A 1.849864 5.0517e-06
15:66275391 G A 0.046693 2.2140e-05
15:66279680 C A 0.029844 -1.0284e-05
15:66280985 A G 1.435453 6.6418e-06
15:66287444 A G 0.140283 -1.3753e-05
15:66288368 T C 0.025842 5.1434e-05
15:66297011 G A 0.095379 -2.3849e-06
15:66299051 A C 0.056066 1.1540e-05
15:66309124 A G 0.298902 4.5509e-06
15:66310621 T C 0.038901 -1.6242e-06
15:66313550 A G 0.143931 -9.8345e-07
15:66314694 A G 0.071444 -9.7047e-06
15:66314828 T C 0.061986 -4.6189e-06
15:66327823 T G 0.069802 4.9533e-06
15:66328481 A G 1.393536 -7.2194e-07
15:66329929 T C 1.634852 7.2147e-06
15:66331028 T C 0.065317 -3.6302e-07
15:66335097 T C 0.185970 9.6654e-07
15:66338497 C T 0.063128 8.3238e-06
15:66339400 A G 1.535312 6.3087e-06
15:66339960 C T 0.385414 -4.5890e-06
15:66341089 T C 0.054309 -4.1781e-05
15:66344558 C T 0.032074 3.0118e-06
15:66354857 T C 0.072386 -4.2737e-06
15:66357425 A G 1.848480 1.5827e-06
15:66359486 G T 1.171422 -4.1464e-06
15:66359605 T C 0.950750 -1.7675e-06
15:66359710 C A 0.487171 6.6931e-06
15:66360032 A G 0.032693 1.4119e-06
15:66360224 C T 1.208990 -1.9666e-05
15:66368503 G A 0.389875 7.9062e-06
15:66372645 A C 0.067809 -1.6280e-05
15:66382973 T C 0.285024 4.9026e-06
15:66383667 C T 0.278677 -1.6266e-05
15:66384354 G T 0.259257 3.5463e-05
15:66386798 A G 0.063845 -3.1990e-05
15:66389156 T G 1.219557 -5.2572e-05
15:66393276 A G 0.193001 -8.4193e-07
15:66394721 A G 0.860284 -7.9603e-06
15:66399197 G A 0.284803 2.4805e-05
15:66400644 C T 0.214209 -2.1389e-06
15:66402599 A C 0.737914 3.4867e-05
15:66404633 A G 0.214284 -1.4051e-05
15:66408092 C T 0.451044 3.6632e-05
15:66411441 T C 0.518041 -4.1062e-06
15:66413890 G C 1.711603 -2.7132e-05
15:66416183 A G 0.020300 5.7690e-06
15:66416823 C G 1.073089 -8.5117e-07
15:66417844 T G 0.966325 -5.2616e-07
15:66418299 A C 0.337477 -2.4496e-05
15:66420913 A C 0.029983 -4.1034e-06
15:66420969 G C 0.094447 3.0268e-06
15:66426995 A C 0.532504 7.8431e-06
15:66430885 T C 0.097480 -2.5656e-05
15:66430963 G A 0.878783 -2.3909e-05
15:66431946 G A 1.462835 -1.5145e-05
15:66433196 C T 0.713881 2.3248e-06
15:66439763 A G 0.092023 1.0327e-05
15:66440643 G A 0.062468 1.0927e-05
15:66441740 C T 0.074324 2.4274e-06
15:66442784 A G 0.131685 2.1156e-05
15:66443385 C T 0.064246 -1.5166e-05
15:66444891 T G 0.137700 -1.0920e-05
15:66446021 A G 0.178895 8.6954e-07
15:66446529 G A 0.162936 -2.1467e-05
15:66447522 G T 1.131927 -6.3485e-06
15:66448560 C G 0.067684 1.4768e-05
15:66449364 G A 0.509290 -1.7214e-07
15:66449429 T C 0.075218 -5.4363e-06
15:66451365 C T 0.249421 1.4923e-05
15:66452847 A G 0.968416 6.4722e-06
15:66453074 A C 0.035868 -1.8747e-05
15:66453379 A G 0.059871 -2.1038e-05
15:66456770 T C 0.312138 -1.5410e-05
15:66457317 T G 1.963822 1.3931e-05
15:66459053 T C 0.041063 -9.8813e-07
15:66459450 C T 1.226588 1.5426e-05
15:66461879 T C 0.074160 -6.2909e-06
15:66464105 C T 0.437013 -8.9427e-07
15:66466679 T C 0.035831 1.6995e-05
15:66469757 T C 0.529828 -3.5469e-06
15:66471328 C T 0.025873 1.4915e-05
15:66471394 A G 0.065586 2.1006e-06
15:66473351 C T 0.068336 2.1990e-05
15:66476259 T G 0.408604 -1.2248e-05
15:66477446 A G 0.346187 -2.5651e-05
15:66481349 C T 0.108720 1.7603e-06
15:66485419 A G 0.095198 -4.0747e-05
15:66485968 A G 0.406146 -1.1291e-05
15:66489681 C T 0.532378 5.0094e-07
15:66492478 C G 0.937613 -9.6377e-06
15:66496797 A G 0.123947 -2.4247e-05
15:66498171 A C 0.075513 -8.0559e-07
15:66507578 A G 0.153818 -2.7070e-06
15:66514418 T C 0.064321 2.2643e-05
15:66514649 A C 0.115043 2.8766e-05
15:66516444 T C 0.078172 3.5486e-05
15:66522223 T G 0.704671 1.6137e-05
15:66522639 C T 0.041162 -5.9533e-06
15:66524808 T C 0.712834 4.0595e-05
15:66525164 T C 0.163542 3.9457e-05
15:66528090 T C 0.058661 -2.5965e-06
15:66528988 G A 0.536149 -4.5718e-05
15:66539787 T G 0.073633 -3.2973e-06
15:66556450 C T 0.167023 3.4821e-05
15:66561278 A G 0.065314 -1.4103e-05
15:66568610 A G 0.175104 -7.2039e-07
15:66571968 G T 0.504292 1.5782e-05
15:66572692 G A 0.113860 7.6313e-07
15:66594000 T C 0.040873 -6.6089e-06
15:66599153 T G 0.038911 5.3342e-06
15:66599522 T G 0.043042 -1.3927e-06
15:66602302 A G 0.078407 9.7500e-06
15:66607915 T C 0.035066 2.0905e-05
15:66618342 G A 0.655707 -9.9111e-05
15:66621382 A G 0.024319 1.2547e-05
15:66627205 C G 0.336933 -1.8954e-05
15:66629394 C T 0.147236 8.0107e-05
15:66635269 C T 0.130903 -1.4026e-06
15:66641732 C G 0.171456 -1.6792e-05
15:66675041 T C 0.037449 1.0246e-05
15:66676229 C T 0.033651 1.8019e-05
15:66680793 A G 0.080253 -3.8721e-07
15:66685808 T C 0.166975 -8.5594e-06
15:66692878 T C 0.088933 -1.1719e-05
15:66702266 T C 0.303696 4.3552e-05
15:66702530 A G 0.069125 -1.0195e-05
15:66714952 G A 0.055057 5.5381e-06
15:66721855 G A 0.172021 -1.6701e-05
15:66723053 C T 0.145427 8.6515e-05
15:66726078 G A 0.027668 -1.3840e-05
15:66728680 G C 0.039074 1.3204e-05
15:66753921 A G 0.090116 -1.4261e-05
15:66782048 T C 0.167727 -5.2706e-06
15:66782260 G C 0.029772 1.4464e-05
15:66783378 T G 0.122244 -2.6392e-05
15:66786084 T C 0.043093 -4.3803e-06
15:66787518 T C 0.125076 -2.7995e-06
15:66794037 C A 1.681872 -4.4287e-05
15:66816803 A G 0.035273 -1.0865e-05
15:66817545 A G 0.855392 -1.1996e-05
15:66821250 G A 0.496874 -3.4577e-07
15:66831500 C T 0.142653 7.5875e-05
15:66832466 G A 0.168587 -4.1609e-06
15:66847572 A G 0.065940 -2.4955e-06
15:66850362 T C 0.028195 -1.3225e-05
15:66853073 G A 0.028484 -1.2809e-05
15:66853339 T C 0.084186 1.5260e-05
15:66857964 A C 0.233238 3.1804e-05
15:66860080 T C 0.161077 1.6408e-05
15:66860521 C T 1.112772 6.2673e-05
15:66863408 T G 0.403596 -5.4429e-06
15:66867547 T C 1.264370 -3.8447e-05
15:66870382 T C 0.442745 -1.4215e-05
15:66872266 A G 0.708819 -6.0494e-06
15:66872614 G A 0.544233 -3.8657e-05
15:66875837 T C 0.382592 6.3437e-05
15:66880097 G A 0.927767 -2.0086e-05
15:66882335 G T 0.336256 6.0828e-06
15:66885467 T G 0.251794 2.7996e-05
15:66890321 G A 0.308928 4.4640e-05
15:66891941 T C 0.047037 1.0112e-05
15:66895291 T C 0.183108 1.2053e-05
15:66902011 C T 0.965890 -3.1510e-05
15:66909646 G A 0.118178 5.2683e-06
15:66910085 A G 0.664774 -2.6014e-06
15:66913587 A C 0.025271 -8.2479e-06
15:66915218 T C 0.074375 5.1668e-06
15:66916467 A G 1.706221 1.9305e-06
15:66917080 C T 0.241214 3.6386e-06
15:66920482 A G 0.855572 -7.5544e-06
15:66927898 A G 1.878069 1.6525e-05
15:66929030 G A 0.167536 -3.2770e-06
15:66931111 C T 0.209976 4.7378e-05
15:66932860 T G 0.046173 1.7548e-05
15:66932935 A G 0.038588 7.6915e-06
15:66937093 T C 0.321956 -4.1004e-06
15:66938992 A G 0.047468 -1.7258e-05
15:66939528 C T 0.895435 -8.2602e-06
15:66943809 A G 1.884542 -1.2821e-05
15:66948084 A C 0.044922 -7.1122e-06
15:66948204 C G 0.224011 -3.3126e-06
15:66951528 G A 1.638864 6.4529e-06
15:66953815 A G 0.381161 3.0557e-06
15:66954138 A G 0.066273 5.9131e-06
15:66960452 T C 0.709030 3.0842e-05
15:66961113 G A 0.214151 -1.1279e-05
15:66962122 T C 1.017546 -1.3419e-05
15:66967196 T C 1.723727 1.4784e-05
15:66967906 T G 0.056386 -2.9909e-06
15:66970760 A G 1.061918 1.7341e-05
15:66971789 C T 1.589029 2.1844e-05
15:66973877 C T 0.958828 -4.9114e-05
15:66976554 A G 0.389130 1.7459e-05
15:66978811 T G 0.497224 3.2418e-05
15:66981329 T C 1.724730 -6.9253e-06
15:66981440 A C 0.523630 -4.2079e-06
15:66989068 A G 0.048298 1.4314e-06
15:66990159 C T 0.485916 9.0871e-06
15:66996872 C A 0.292113 1.3237e-05
15:67001679 T C 0.379247 -2.5613e-05
15:67012193 T C 0.042726 2.4076e-06
15:67019074 C T 0.352789 5.6890e-06
15:67019353 A G 0.122118 4.5705e-06
15:67025884 A G 0.124491 -3.1518e-05
15:67026861 G T 1.439271 -2.0596e-05
15:67032028 G A 0.690640 -3.8227e-06
15:67033421 T C 0.280339 -3.3372e-05
15:67034674 A G 0.056801 2.0910e-05
15:67035153 G A 1.086454 -2.6277e-05
15:67042929 T C 0.115285 1.3359e-05
15:67043623 T G 0.025799 -9.1490e-06
15:67045609 T G 0.032492 1.2181e-05
15:67047661 A G 0.524657 2.5416e-05
15:67049150 T C 0.044973 1.3853e-05
15:67054150 T C 0.083850 1.3107e-06
15:67055081 A G 0.926798 -2.0721e-05
15:67061766 T C 0.090949 -3.3299e-06
15:67063299 T C 0.187289 -8.7345e-09
15:67066563 T C 0.168879 1.4601e-07
15:67071730 T C 0.221447 1.3177e-05
15:67078484 T G 0.142068 3.1645e-06
15:67081662 C T 0.768458 2.2063e-05
15:67085545 T C 0.109814 5.9148e-06
15:67088350 T C 0.028375 -1.6211e-05
15:67090218 T C 0.046030 1.5661e-05
15:67090482 T C 0.086298 8.4708e-06
15:67093655 T C 0.908388 -2.7143e-05
15:67094767 C T 0.402607 9.4842e-06
15:67095870 C T 0.211850 -2.7720e-06
15:67097927 T C 0.103045 2.8547e-05
15:67101284 C A 0.694625 -1.5651e-05
15:67101854 T C 0.067289 -1.6219e-05
15:67111844 G T 0.035164 -1.4740e-05
15:67118360 G A 0.229593 -8.2644e-06
15:67124389 T C 0.305760 2.3841e-05
15:67130924 T C 0.188252 -8.2725e-06
15:67137510 A G 0.052616 9.5641e-06
15:67138523 T C 0.554151 -2.5945e-06
15:67145248 C T 0.700921 -9.1009e-06
15:67154900 A G 0.034586 2.6261e-06
15:67161180 A G 0.041678 2.5778e-06
15:67168396 A G 1.298851 2.6521e-05
15:67177958 G A 0.340502 -1.6165e-05
15:67188411 A G 0.020419 -4.2869e-06
15:67188719 G T 0.142218 -9.9117e-06
15:67198566 C T 0.113537 -1.1611e-06
15:67200084 A G 0.064892 1.3685e-05
15:67201794 C A 1.707931 -4.4393e-07
15:67207183 G A 0.042447 1.7178e-06
15:67217708 T C 0.323463 -7.2978e-06
15:67218532 C G 0.036147 -2.0050e-05
15:67218945 G A 0.218588 -8.2817e-06
15:67219949 G A 1.519095 3.4942e-06
15:67220234 A G 0.068115 -7.7254e-06
15:67221050 C T 1.397803 -3.4000e-05
15:67222432 G A 0.319162 2.5221e-05
15:67225594 C T 0.405266 6.2124e-05
15:67228964 T C 0.060452 -6.6641e-06
15:67229152 A G 0.129258 -1.7854e-05
15:67230579 A G 0.029402 -2.2555e-05
15:67231460 C A 0.210282 -3.7702e-05
15:67231789 C T 0.377843 1.4366e-06
15:67232409 G A 1.205900 -4.2338e-05
15:67242162 G A 0.178650 2.5053e-06
15:67242979 T C 0.037245 -1.4558e-05
15:67243456 T G 0.707816 -2.2861e-06
15:67243774 A G 0.470359 -1.5687e-05
15:67246246 T C 0.259638 2.1267e-05
15:67249297 G A 0.169600 3.1380e-06
15:67249358 G A 0.759340 3.3483e-06
15:67252444 C T 0.939589 -1.1524e-05
15:67252685 G A 1.280955 -3.9301e-05
15:67252716 A G 0.517620 2.5555e-05
15:67254594 T C 0.077856 1.6819e-05
15:67254655 A G 0.108502 -8.6024e-06
15:67254835 G A 0.073882 2.4712e-05
15:67255520 A G 0.120469 -1.3552e-05
15:67256528 G A 0.330106 -2.2579e-05
15:67256874 C T 0.774690 -1.1430e-05
15:67261172 A C 1.691585 1.2231e-06
15:67269283 C T 0.999755 5.7472e-06
15:67270650 C T 0.029157 -1.3881e-06
15:67274514 A C 0.024781 -2.9849e-06
15:67278741 A G 0.096042 -8.1808e-06
15:67289044 A G 1.704127 4.8977e-07
15:67294808 G A 1.667521 -4.1193e-06
15:67297260 T C 0.537556 2.4217e-06
15:67301451 G A 0.768081 1.1426e-05
15:67303960 C T 1.172289 1.4541e-06
15:67308988 C T 0.271149 1.9556e-05
15:67315109 C A 0.392595 -1.2172e-05
15:67317067 C T 0.258016 -1.2232e-05
15:67321386 C T 1.336939 -2.6663e-06
15:67325250 A G 0.077421 -4.1540e-06
15:67329936 G A 0.102535 4.2738e-06
15:67330198 T G 0.040658 7.0004e-06
15:67332930 T C 0.037959 -2.8585e-05
15:67340590 C A 0.040512 8.3995e-06
15:67342086 C T 0.040036 -2.0518e-05
15:67342130 A G 0.041491 1.7652e-07
15:67342616 A G 0.198295 6.6693e-06
15:67344732 A G 1.336691 -3.1166e-06
15:67347031 T C 0.038704 2.0523e-05
15:67347130 A G 0.052588 -9.7909e-06
15:67360728 T C 0.272224 -9.5549e-06
15:67363407 A G 0.067061 6.5734e-07
15:67367706 C A 0.924483 -8.9217e-06
15:67367782 T G 0.052945 1.8027e-05
15:67370496 A G 0.047332 -1.1300e-05
15:67371172 C T 0.121816 -8.0577e-06
15:67376000 T C 1.093845 3.6143e-06
15:67378734 G A 0.100387 -9.2998e-07
15:67384876 G T 0.027603 1.8910e-05
15:67388553 A G 1.117120 2.5327e-05
15:67395465 T C 0.052000 1.4416e-05
15:67395621 T C 0.051436 -8.2021e-07
15:67395918 G A 0.773956 -1.9491e-05
15:67408487 C T 0.290457 9.6089e-05
15:67411020 G A 0.023068 2.7683e-06
15:67412049 T C 0.580676 -1.9633e-05
15:67412596 A G 1.875040 2.1003e-07
15:67413624 A G 0.037303 4.5027e-05
15:67417697 T C 0.150140 1.0191e-05
15:67419857 G A 0.171011 2.9293e-05
15:67422077 A G 1.358052 1.0573e-05
15:67426538 T C 0.066201 5.1114e-06
15:67428014 A C 0.403549 4.3603e-06
15:67437863 C T 0.456569 3.6633e-05
15:67438563 G T 0.087970 -1.3034e-05
15:67442596 T C 0.474673 1.3809e-05
15:67447452 T C 1.031489 -1.9015e-05
15:67447895 G A 0.418433 -4.7065e-05
15:67449660 G A 0.594462 1.8061e-05
15:67457335 G A 1.764909 -2.5580e-05
15:67457698 G A 0.115686 3.5018e-05
15:67458639 C T 0.607293 1.5640e-05
15:67463106 T C 0.027885 3.5661e-05
15:67463929 G A 0.139505 -2.5989e-05
15:67466151 G A 0.114615 8.2321e-06
15:67468525 G A 0.553824 -2.3368e-05
15:67468715 G A 0.077795 1.2036e-05
15:67469128 T G 1.150643 -2.7730e-05
15:67469570 A G 1.211347 4.5184e-06
15:67470208 G A 0.671060 -4.4223e-05
15:67473790 T C 0.050450 8.5795e-06
15:67474711 A G 0.088943 -2.2144e-05
15:67475860 C T 0.103001 1.2111e-05
15:67477361 C T 0.037398 -4.9184e-06
15:67477569 T C 0.034947 6.0344e-06
15:67483717 A G 0.055856 1.4207e-05
15:67492947 T C 0.070580 -3.1611e-05
15:67500330 C T 0.463107 -4.2705e-05
15:67514257 T C 0.053384 2.1718e-05
15:67515495 A G 0.110766 1.3353e-05
15:67520066 C T 0.049535 -1.1988e-05
15:67528374 G T 0.651899 -3.8809e-05
15:67537843 C T 0.024091 6.3137e-08
15:67539774 C T 0.036973 -1.6527e-05
15:67555487 C G 0.041719 1.0574e-05
15:67556105 G C 0.056485 1.7333e-05
15:67582017 T C 0.157657 -2.5321e-06
15:67594515 C A 0.051021 2.8995e-05
15:67607484 G C 0.065011 1.7698e-05
15:67614092 C T 1.519296 -3.6071e-05
15:67627605 A G 0.166941 -7.1478e-07
15:67629196 C T 0.188802 2.9480e-05
15:67632306 G C 0.121105 -1.4274e-05
15:67639327 T C 1.056121 4.9010e-06
15:67644333 T C 0.023037 1.9759e-06
15:67653682 G C 0.726814 -1.9107e-05
15:67664137 A G 0.041617 1.2611e-05
15:67670535 A G 0.046340 -1.8396e-05
15:67687968 C T 0.251679 -1.6418e-06
15:67713276 T C 0.161073 -6.7732e-06
15:67747971 A G 1.567369 4.0576e-06
15:67758791 G C 0.154247 -7.9126e-06
15:67765450 C A 0.032448 1.3394e-05
15:67780291 A G 1.769053 2.1841e-05
15:67783397 G A 0.021174 -2.4138e-06
15:67784487 A G 0.201766 1.5758e-05
15:67786314 A G 0.063206 2.9384e-05
15:67804502 A G 0.238963 -2.8821e-05
15:67824170 C T 0.075405 2.7059e-05
15:67824673 A G 0.131284 -4.2840e-06
15:67826504 C A 1.556871 2.2564e-05
15:67828931 A G 0.032937 -2.9486e-06
15:67830685 G A 0.027692 5.4469e-06
15:67834803 T C 0.172323 -1.0899e-05
15:67844083 C G 0.135537 1.6606e-05
15:67845930 T C 0.530291 4.9057e-06
15:67848738 C T 0.059181 -5.7745e-06
15:67850990 C T 0.176828 1.0932e-05
15:67890980 A G 0.245848 -4.1626e-05
15:67900883 A G 0.847960 6.9706e-06
15:67906954 A G 1.575485 1.7821e-05
15:67908656 C T 0.033267 3.7001e-06
15:67921174 A G 1.030201 -8.9784e-06
15:67934391 C T 0.058351 6.5127e-06
15:67934454 T C 0.468516 9.8417e-06
15:67939440 C T 0.062842 -5.4726e-06
15:67970338 T C 0.058956 -8.5857e-06
15:67975638 G A 0.066575 1.9012e-05
15:67976471 A G 0.067752 -1.5103e-05
15:67984818 T C 0.028504 -9.4604e-06
15:67998211 T C 0.027039 6.8338e-06
15:67998409 G A 0.135469 5.0763e-06
15:68006921 T C 0.036657 2.2470e-05
15:68019118 T C 0.203908 3.0644e-05
15:68023535 A G 1.708282 2.3914e-05
15:68028822 A G 0.070761 2.7988e-05
15:68062019 T C 0.037160 -4.7075e-06
15:68067299 A C 0.024424 -4.3574e-06
15:68080886 T A 0.714830 -1.3965e-05
15:68084450 T G 1.130900 1.5264e-05
15:68086838 A G 0.449307 4.2230e-06
15:68089618 C T 0.413123 6.3117e-06
15:68102425 T C 0.087052 -2.6973e-06
15:68103695 T C 0.170970 -9.6012e-06
15:68112037 T C 0.191910 3.3139e-05
15:68130270 T G 0.261742 -2.1904e-05
15:68133617 A G 0.235917 9.1103e-06
15:68140492 C G 0.065974 -1.5773e-05
15:68151448 G A 1.134925 -1.9728e-05
15:68155644 A G 0.029408 1.7961e-05
15:68155710 G A 1.704355 -6.2108e-06
15:68161137 T C 0.077278 5.4878e-06
15:68170062 A G 0.085910 -5.9037e-07
15:68176566 T C 1.827394 2.4821e-05
15:68176726 T C 0.029174 -7.7573e-07
15:68180510 A G 0.032842 1.4820e-05
15:68183790 G A 0.158405 -9.4403e-06
15:68198911 T C 0.902259 2.2109e-06
15:68199082 C A 0.128765 -4.1732e-06
15:68199288 C T 0.092295 -1.6390e-05
15:68211550 A G 0.171035 -1.4547e-05
15:68226183 T C 0.146260 -2.6131e-05
15:68226431 T G 0.022075 4.0647e-08
15:68228463 C T 0.068928 1.8328e-05
15:68230533 A G 0.062149 -6.4798e-07
15:68232445 T C 0.039934 -1.2207e-06
15:68235646 T C 0.982318 1.0785e-06
15:68236749 A G 0.080406 -7.3607e-07
15:68237047 A G 1.019913 8.9498e-06
15:68262128 T C 0.094529 1.7031e-05
15:68265049 A G 1.256717 9.4288e-06
15:68269821 A G 0.041845 -1.4169e-05
15:68273740 G A 0.151816 -1.5377e-05
15:68273819 T C 0.940092 2.4152e-05
15:68285356 G A 0.187130 -1.0369e-05
15:68287324 A G 0.050141 5.0573e-06
15:68288459 C T 1.061047 4.1655e-05
15:68303364 C T 0.923623 4.1901e-05
15:68310695 A C 0.049056 6.9482e-06
15:68314919 T C 0.992354 2.9269e-05
15:68317407 G A 0.515457 1.9393e-05
15:68334891 C T 0.041032 -1.4335e-05
15:68336649 T G 0.136057 1.8485e-05
15:68343744 C T 0.042947 2.6650e-06
15:68347707 G A 0.096072 1.1635e-05
15:68351048 A C 0.057035 -1.4836e-08
15:68353444 C T 1.048536 -8.5283e-06
15:68361633 A G 0.054877 -7.8349e-06
15:68365650 T C 0.039299 -5.4461e-06
15:68367892 A G 0.066953 -1.3789e-05
15:68375171 T C 0.589519 1.2115e-05
15:68377126 C T 0.163851 1.6195e-05
15:68379622 G A 0.028535 3.4889e-06
15:68381444 C T 0.420470 -5.0095e-06
15:68382845 T C 0.041036 1.6186e-05
15:68384227 T G 0.036521 -8.0693e-06
15:68391909 C T 0.247534 1.9705e-05
15:68395935 G T 0.451932 -2.5260e-05
15:68396047 G A 0.698378 7.7660e-06
15:68404293 C G 0.182135 -8.5592e-06
15:68404831 G A 0.175084 -1.2345e-05
15:68417093 A G 0.072076 1.9578e-05
15:68429836 T C 0.101471 -1.9103e-05
15:68440466 C T 0.427398 -1.8784e-05
15:68441485 C T 1.125171 -5.7864e-06
15:68446458 G A 0.094702 -1.9259e-05
15:68465642 G A 0.086695 2.4203e-05
15:68467093 A G 0.107873 8.4042e-06
15:68473808 A G 0.146679 -2.8554e-06
15:68475061 C T 0.078998 8.3334e-08
15:68499119 A G 0.033995 -1.7580e-06
15:68504005 A G 0.035161 8.0876e-06
15:68507272 A G 1.144407 -1.1972e-05
15:68520099 C T 0.054312 1.4161e-07
15:68522443 A G 0.080011 2.1372e-05
15:68524252 C T 0.860264 1.3734e-05
15:68526355 C A 1.119670 -1.5222e-05
15:68531346 G T 0.036657 -1.1558e-05
15:68566757 T C 0.835748 -3.2893e-06
15:68567090 A C 0.027957 5.5057e-07
15:68571631 A G 0.086770 1.3379e-05
15:68580801 A G 1.918731 -9.2838e-08
15:68593072 A C 0.092125 6.8678e-06
15:68597127 C T 0.687573 1.6262e-05
15:68605169 A G 1.187589 -4.7892e-06
15:68606656 A G 0.841626 1.4589e-06
15:68607424 T C 0.157476 -1.6033e-06
15:68608450 C T 0.155171 2.6447e-05
15:68609647 T G 0.043688 -1.7300e-05
15:68610384 G T 0.060075 -6.3149e-06
15:68611951 G A 0.340200 -1.9720e-05
15:68613922 T C 0.405524 -1.2058e-05
15:68616052 A G 0.020239 1.2534e-06
15:68616610 T C 0.252923 -2.1892e-05
15:68616678 A G 0.517259 3.9243e-05
15:68620047 C T 1.548470 6.3890e-06
15:68624290 A G 0.313345 3.4192e-05
15:68624396 C A 1.629249 6.0264e-06
15:68628049 G T 0.102250 5.9757e-06
15:68628163 T C 0.180588 -1.8791e-05
15:68628713 G A 0.119936 -1.2603e-05
15:68630870 C T 1.672937 -3.5055e-06
15:68631017 C T 1.854933 -2.8553e-05
15:68631894 T C 0.020355 4.1909e-07
15:68632651 T C 1.550030 3.7721e-06
15:68633773 C T 0.461067 2.3634e-05
15:68634757 G T 0.071940 -2.9947e-06
15:68636798 T C 0.634964 1.0238e-05
15:68638101 T C 0.543414 2.0236e-05
15:68639193 A G 1.000201 -2.0108e-05
15:68639385 C T 0.452312 4.4225e-06
15:68641741 C T 0.037588 9.3809e-06
15:68642220 T C 1.203507 -7.5821e-06
15:68645960 A T 0.276984 -1.8030e-05
15:68648328 G C 0.028117 -1.6915e-05
15:68649587 A G 1.482758 6.9821e-06
15:68654230 A G 0.047903 9.8568e-06
15:68657637 A G 0.070842 2.3221e-05
15:68658994 C G 0.369394 1.0899e-06
15:68659451 G A 1.950067 -1.5535e-05
15:68667436 A G 0.461441 -9.9339e-06
15:68667716 G A 0.058086 -5.6100e-06
15:68671867 C T 0.060656 8.4657e-06
15:68673137 A G 0.026923 -1.0984e-05
15:68675187 G A 0.021755 1.5492e-05
15:68677576 T G 1.434035 2.2130e-07
15:68686333 G A 0.625972 -1.3841e-05
15:68694588 A G 0.072566 3.3089e-05
15:68695059 A G 0.045058 1.0759e-05
15:68695349 A G 0.282916 -8.3081e-06
15:68695789 A G 0.048774 1.7346e-05
15:68697797 T G 1.039829 7.4312e-06
15:68699163 A G 0.739968 4.0183e-06
15:68699851 T G 0.020783 -4.1963e-05
15:68704792 T C 0.384976 9.2787e-06
15:68705697 C T 1.877450 1.0811e-05
15:68706284 T C 0.839035 7.2560e-06
15:68707637 A C 0.921937 -3.2713e-06
15:68708179 C T 0.093006 -7.1841e-06
15:68711447 T C 0.065654 2.5897e-05
15:68711740 G A 1.535543 6.1041e-06
15:68713065 C T 0.958288 2.5306e-05
15:68716567 A G 0.521982 -1.2376e-05
15:68717437 A G 0.498635 1.5040e-05
15:68718987 T C 0.131747 2.4305e-05
15:68720063 T C 0.081164 -1.3477e-05
15:68721095 C T 0.160094 -3.6318e-05
15:68722165 C T 0.122305 -3.7484e-05
15:68722219 T C 0.054948 4.0521e-06
15:68722374 C T 0.351997 -2.6234e-05
15:68725397 A C 0.829040 2.2474e-05
15:68729804 A G 0.998439 -1.0556e-05
15:68730259 C T 0.697191 6.7464e-06
15:68733054 A G 0.167298 -1.4764e-05
15:68733775 G A 0.134480 -1.5699e-05
15:68733816 G A 0.048607 -9.7718e-06
15:68735315 A G 0.031343 -2.2749e-06
15:68739639 T C 0.050134 4.6354e-06
15:68753468 A G 0.711001 -3.0705e-07
15:68758265 T C 0.035467 6.2073e-06
15:68758635 C T 0.126416 -7.0363e-06
15:68760435 T C 0.177770 -3.1809e-06
15:68762297 T C 0.668708 4.5900e-05
15:68763127 A G 0.183478 -1.3590e-05
15:68764914 A G 0.368925 4.6096e-05
15:68776296 T C 0.025652 8.1178e-06
15:68779436 C A 1.000976 -1.0781e-05
15:68781680 A G 0.918741 -1.2184e-05
15:68782034 A G 0.497265 -6.2004e-06
15:68783863 A G 0.041508 5.7059e-06
15:68786285 T G 0.309663 1.1428e-05
15:68790776 C A 0.026981 6.0145e-05
15:68794973 A G 0.091010 -2.6719e-06
15:68797792 T C 0.081062 -8.5777e-06
15:68801695 T G 0.063777 -1.1182e-05
15:68803448 A G 0.035294 -4.9243e-06
15:68805429 C T 0.411056 -1.1393e-05
15:68809587 T C 0.302078 2.6628e-06
15:68827820 T G 0.262436 4.3364e-05
15:68831288 G A 0.046646 -6.2396e-06
15:68833135 C G 0.047557 -1.7369e-05
15:68837697 A C 1.933635 1.3651e-05
15:68841031 A G 0.412143 1.3656e-05
15:68841789 C T 1.924976 1.1336e-05
15:68843186 C T 0.416669 1.0980e-05
15:68843506 G C 0.070108 -1.0010e-06
15:68853062 T C 1.035872 1.8098e-05
15:68853451 A G 1.593793 8.0465e-06
15:68864083 C T 1.413945 2.4490e-05
15:68870315 G T 0.456926 -1.0239e-05
15:68876075 G A 0.066470 9.5955e-06
15:68877435 G A 1.421904 8.7526e-06
15:68881947 A G 0.442718 -4.4601e-05
15:68885583 C T 1.740590 6.3876e-06
15:68885857 T G 0.065192 3.4057e-06
15:68886464 A G 0.055791 -1.1848e-05
15:68888304 T C 0.027386 4.6484e-05
15:68888776 T C 0.737574 2.4305e-05
15:68892989 T C 0.190040 1.6494e-05
15:68894271 G T 0.121435 9.0170e-06
15:68894559 T C 0.276756 7.7920e-06
15:68895083 G A 0.034002 7.4288e-06
15:68895529 A G 0.062774 -7.4880e-06
15:68899723 A G 0.080413 -5.1244e-07
15:68900280 G T 0.264489 2.6126e-06
15:68904443 A G 0.041651 4.3465e-06
15:68904726 C A 0.123675 8.4978e-07
15:68906888 G A 0.096507 -8.5240e-06
15:68916086 T C 0.247796 1.2242e-05
15:68919321 A G 0.670703 -2.4991e-05
15:68921557 T G 0.062679 2.5319e-05
15:68922048 A G 0.079202 9.7979e-06
15:68922620 A G 0.062822 -5.4040e-06
15:68924030 G T 0.662547 9.8678e-06
15:68925525 C T 0.432097 5.2259e-06
15:68926583 C T 0.053309 -7.3241e-06
15:68928406 T C 0.092941 -4.3209e-06
15:68929796 A G 0.185702 1.7552e-05
15:68930593 C T 1.244903 -2.1129e-06
15:68931987 A G 0.032608 -9.6005e-06
15:68934681 A G 0.499203 -2.0190e-05
15:68939711 G A 0.045881 1.4363e-05
15:68944026 T C 0.043429 1.3944e-05
15:68946251 A G 0.069921 2.9312e-05
15:68947565 C T 0.569055 1.1235e-05
15:68949901 T C 1.013708 1.6439e-05
15:68955883 G A 0.025971 8.1620e-06
15:68957142 G A 1.851496 1.9000e-06
15:68964382 T C 0.454165 -2.3879e-05
15:68967289 A G 0.049790 -1.1309e-06
15:68967989 C T 1.376694 1.8895e-05
15:68970456 G A 0.042804 1.2914e-05
15:68973925 T C 0.040339 4.4657e-06
15:68978346 C A 0.511734 -2.3952e-05
15:68980963 T C 0.101509 2.4371e-07
15:68984187 A G 0.271925 2.1164e-06
15:68997513 G A 1.412667 2.6359e-05
15:69003582 C T 1.920437 3.2973e-06
15:69004533 A G 0.091646 -5.0844e-06
15:69005442 T C 0.063917 1.0800e-05
15:69008251 G A 0.342468 -1.2853e-05
15:69008812 A G 0.057284 -1.3034e-05
15:69010378 T C 0.080491 -3.8070e-06
15:69012309 A G 0.044293 1.1829e-05
15:69014719 A G 1.924021 8.9315e-06
15:69018679 T C 0.076054 -1.8437e-05
15:69018959 T A 0.584773 2.7513e-05
15:69021194 T G 0.938191 -1.9258e-05
15:69021461 T G 0.398514 -1.0855e-05
15:69022475 A G 0.938980 -2.3263e-05
15:69023067 A G 0.558081 1.6949e-05
15:69023669 A G 0.046455 9.3714e-06
15:69026128 A G 1.862790 4.5442e-06
15:69027151 G T 1.816104 2.4999e-08
15:69035718 C G 0.041481 1.2384e-05
15:69041611 T C 1.054091 -9.4434e-06
15:69041812 T C 0.075007 2.6287e-06
15:69042193 G A 0.099992 -4.2032e-06
15:69043974 A G 0.043725 -4.5401e-06
15:69046671 G A 0.041716 -1.8951e-06
15:69047201 G A 0.046635 -1.4591e-08
15:69048563 A G 0.061285 -8.6533e-06
15:69050699 T C 0.036517 -9.0710e-06
15:69050826 T C 1.071162 -2.4248e-07
15:69059851 C T 1.123114 -4.4996e-06
15:69060139 T C 1.926370 5.8648e-07
15:69060188 C T 1.954677 8.5105e-06
15:69060248 T C 1.938416 7.6220e-07
15:69060938 C T 1.829485 -8.3214e-06
15:69061210 C T 1.660463 -3.3632e-05
15:69065718 C T 0.043236 -1.4990e-07
15:69070536 T C 1.864401 -1.1087e-05
15:69075551 T G 0.024625 9.4807e-06
15:69077032 G C 0.116400 5.3620e-06
15:69081504 G A 0.160183 -1.4621e-07
15:69085533 C T 0.152992 -5.0098e-06
15:69088873 A C 1.913369 -1.2673e-05
15:69094581 T C 1.101087 -1.2875e-05
15:69097312 C T 0.076836 -9.5818e-06
15:69097606 A G 0.646643 3.2515e-05
15:69097792 C A 1.926390 -1.5769e-05
15:69098408 A G 0.046020 -4.4824e-07
15:69098859 T C 1.969765 4.1270e-07
15:69104434 A C 0.629525 -4.7063e-05
15:69105109 A G 1.969524 -3.6681e-06
15:69106817 C A 1.970003 -4.4671e-06
15:69123545 C T 1.916902 -1.1078e-05
15:69132159 A G 0.704661 -3.9882e-05
15:69147146 A G 1.166707 2.7113e-05
15:69159150 G A 0.051494 1.0841e-05
15:69174237 C T 0.744330 -9.7095e-06
15:69178312 T C 1.896316 8.1461e-06
15:69179625 C T 1.181340 9.5715e-06
15:69191574 G A 0.100465 -6.0999e-06
15:69200263 T C 0.721177 4.2339e-06
15:69206318 G A 0.117987 5.8666e-06
15:69222383 T C 0.066276 3.4853e-06
15:69223394 A G 0.037901 -2.1513e-06
15:69227997 G A 0.078764 -2.5785e-05
15:69232983 G A 0.045857 -7.5909e-06
15:69238445 A G 1.213777 -1.9608e-07
15:69249212 A G 0.022786 9.8480e-06
15:69251376 G T 0.066446 -9.1563e-06
15:69280452 T C 0.068534 -7.3113e-06
15:69282268 T C 0.097480 2.4618e-06
15:69283532 A G 0.063322 -5.9452e-06
15:69292686 A G 0.065787 1.7415e-05
15:69307022 C A 0.131311 1.1269e-05
15:69311528 A G 0.026454 5.0370e-06
15:69315443 T C 1.120955 -6.5502e-06
15:69325606 C A 0.021177 3.3951e-07
15:69327998 T C 1.919713 -1.1419e-05
15:69328226 T C 1.122237 -7.0318e-06
15:69337024 A G 0.040975 7.0870e-06
15:69350475 C A 0.613444 1.6910e-06
15:69356779 G A 0.054771 -1.2604e-05
15:69380359 T C 0.030619 1.0572e-05
15:69382217 T G 1.208647 7.6948e-06
15:69387775 T C 1.886279 -6.3709e-06
15:69388253 G A 1.932643 -7.1078e-06
15:69388940 C G 0.090153 -2.8886e-06
15:69395876 T C 0.778770 -3.8843e-05
15:69398783 A G 0.259784 -2.8250e-05
15:69399885 T C 0.023489 1.1062e-05
15:69411315 C T 1.439366 6.7232e-06
15:69411452 C T 1.918431 3.7358e-06
15:69427201 G C 1.907705 -9.8604e-06
15:69429408 G A 0.053200 2.8025e-06
15:69432754 A G 0.039594 1.6660e-05
15:69435858 T C 0.046547 -2.3817e-06
15:69444978 A G 1.431125 4.5571e-06
15:69446861 C T 0.030204 -1.7825e-05
15:69448026 T C 0.091088 -1.4514e-05
15:69490376 A G 0.045224 -5.3687e-06
15:69491467 G T 1.564245 2.4498e-06
15:69499183 G A 0.235689 1.0386e-06
15:69502282 A G 0.081637 1.0950e-05
15:69508454 C T 0.037378 3.5371e-06
15:69512918 G T 0.072049 -6.2691e-06
15:69515050 G A 0.027103 2.5886e-07
15:69515161 G A 0.040920 1.2872e-05
15:69528964 C T 1.311196 4.7048e-06
15:69530458 G A 1.545964 1.0560e-05
15:69532308 G A 0.067636 2.2644e-05
15:69533193 G A 0.109263 -1.5381e-05
15:69540339 C T 0.083313 -1.1367e-05
15:69548338 G A 0.029085 -2.3864e-05
15:69555364 C A 0.128996 4.3046e-06
15:69558040 C T 0.077074 -4.2907e-07
15:69561518 A G 1.545223 1.0593e-05
15:69564016 G A 0.093784 -4.3073e-06
15:69570806 T G 0.082667 8.8315e-06
15:69570952 C T 0.063376 1.7557e-05
15:69580348 G A 0.111898 1.4169e-05
15:69581425 C A 0.031754 -2.6062e-05
15:69587410 G A 0.189958 1.8228e-06
15:69588927 C T 0.224103 -5.8114e-06
15:69592267 C T 1.242683 -1.1096e-05
15:69595696 A G 0.051779 9.3077e-06
15:69596069 C T 1.455155 -1.8493e-05
15:69597931 A G 0.569185 -9.6344e-06
15:69600659 A G 0.744014 1.7211e-05
15:69622264 C T 0.036341 -9.9368e-07
15:69625270 A G 0.263891 1.2828e-05
15:69632107 T C 1.560597 -5.8585e-06
15:69650053 T C 1.925245 -1.0152e-05
15:69650218 A C 0.036783 1.6346e-05
15:69650898 A G 0.591352 -3.5923e-06
15:69652451 A G 0.065739 1.3640e-05
15:69667911 C G 0.117297 -1.6141e-05
15:69681297 C T 0.023517 -6.6663e-07
15:69686899 C T 0.063145 2.0620e-05
15:69707451 G A 0.056247 -3.7239e-07
15:69709748 A C 0.036310 -8.7760e-06
15:69709792 T C 0.159907 1.5492e-05
15:69725358 T C 0.114380 -5.9470e-05
15:69728530 C A 0.062887 -2.1313e-05
15:69732736 T C 1.948221 1.1617e-05
15:69745852 G A 0.159350 -2.1643e-06
15:69747406 T G 0.075204 5.6785e-07
15:69749924 T C 0.032261 2.1209e-06
15:69757766 T C 0.035039 1.6884e-05
15:69759009 T C 0.055822 -2.0870e-05
15:69769635 C T 0.664767 8.5301e-06
15:69771931 T A 0.069771 -8.3670e-06
15:69786406 G A 0.071930 -5.2666e-06
15:69787027 A C 0.086169 -1.5507e-05
15:69789974 A G 0.026281 -1.3516e-05
15:69800722 T G 0.040064 1.7716e-05
15:69810310 T C 0.128636 -3.8058e-06
15:69830654 G A 0.096079 -2.9561e-05
15:69830696 T G 1.774534 -6.2035e-06
15:69831951 C G 0.211520 9.7298e-06
15:69852234 T C 0.328715 -3.9922e-06
15:69855905 G A 0.124005 -7.1736e-06
15:69863144 A G 1.558533 1.9578e-05
15:69864893 C T 0.028895 6.2058e-06
15:69870287 A G 0.126069 -4.8916e-06
15:69871801 T C 0.097310 1.1051e-05
15:69873164 A G 0.022548 -1.9366e-06
15:69877445 T C 0.101376 1.1720e-05
15:69879716 A G 0.035212 -9.1075e-06
15:69879791 A G 0.172691 7.7757e-06
15:69882663 A G 1.659872 8.7272e-06
15:69891096 C A 0.040512 1.2340e-05
15:69894793 T C 0.057035 2.4609e-06
15:69900146 T G 0.460795 9.8526e-06
15:69919008 G A 0.341475 -1.3201e-05
15:69920463 A G 0.101444 -1.0250e-05
15:69921795 C T 0.025172 -1.9149e-06
15:69923412 A G 0.097279 9.6194e-06
15:69927825 A G 0.152904 -5.5377e-07
15:69929692 C T 0.086818 6.6628e-07
15:69930728 A G 0.531328 -4.9870e-06
15:69931803 T G 1.462226 8.5824e-06
15:69933250 A G 0.057239 3.8048e-06
15:69936071 G A 0.742535 -6.3946e-06
15:69936117 C A 0.679492 -4.1875e-05
15:69938058 G A 0.584531 -3.2741e-05
15:69944500 C T 0.168414 1.4261e-06
15:69948950 A G 0.133834 -1.5808e-05
15:69949274 T C 0.061438 -1.4086e-05
15:69949516 C T 0.786104 1.2401e-05
15:69951375 A G 0.182584 -1.7789e-05
15:69951728 G A 0.734117 -4.6029e-05
15:69951804 A G 0.044099 3.3157e-06
15:69955997 C T 0.057154 -2.9936e-05
15:69957033 G A 0.501409 2.2453e-05
15:69957528 T C 0.024707 1.6910e-05
15:69962989 T G 0.087212 6.3382e-06
15:69965071 G A 0.062152 1.1453e-06
15:69966382 C T 0.074473 2.4291e-05
15:69969941 T G 0.026359 -9.3364e-07
15:69972147 T C 0.044187 -1.5249e-05
15:69972289 T C 0.092720 -1.3607e-05
15:69972338 G A 0.221488 -6.1620e-06
15:69972958 T C 1.283991 1.3808e-05
15:69979587 G A 0.031489 2.4065e-05
15:69979829 T C 0.080280 -4.8686e-06
15:69982656 G T 0.882247 -1.6258e-05
15:69983517 A G 0.025077 -7.0060e-06
15:69984013 C T 0.031768 -3.7204e-06
15:69987267 G A 0.032285 -2.1675e-07
15:69989010 A G 0.028810 1.1729e-05
15:69991233 G T 0.047594 1.1088e-06
15:69995344 A C 0.985847 -1.9169e-06
15:70006873 A G 0.447706 -6.0800e-06
15:70018990 G A 1.232561 -6.0261e-06
15:70031006 C T 0.418277 -1.2543e-05
15:70032124 A G 0.044109 -6.7726e-06
15:70036589 A G 0.940999 -1.2035e-05
15:70042317 A C 0.067089 3.2203e-07
15:70043997 T C 0.076316 -2.8429e-06
15:70044495 G A 1.149062 -1.1996e-05
15:70048157 C A 0.208372 -3.6909e-06
15:70048984 G A 1.135313 -1.6176e-05
15:70049424 T C 0.585786 -6.6346e-06
15:70050127 C T 0.417396 1.9497e-05
15:70050973 T G 0.360160 -5.2853e-06
15:70051992 A G 0.167533 3.1089e-05
15:70052155 A G 0.042236 5.4720e-06
15:70054103 G A 0.894646 4.0593e-06
15:70057221 A G 0.029864 -2.7786e-06
15:70069506 G A 0.503391 -1.5586e-05
15:70069729 C T 0.314905 -1.5564e-05
15:70073200 G A 0.169556 1.7976e-05
15:70073733 A G 0.050637 -7.8808e-06
15:70073825 G A 0.043994 1.0865e-05
15:70078519 A G 0.026763 -1.6956e-06
15:70079816 G T 1.170219 -7.2037e-06
15:70084137 G A 0.609374 -1.4680e-05
15:70085103 T G 1.487722 -3.6282e-05
15:70088227 C T 1.631922 -3.1810e-05
15:70094885 C T 1.619754 8.5414e-05
15:70096332 T C 0.025723 6.4482e-06
15:70097675 C T 0.134592 -7.7093e-06
15:70108427 T C 0.043283 -1.0255e-05
15:70110133 G A 0.470066 3.0314e-05
15:70111573 G A 0.271122 2.0406e-05
15:70111642 T C 0.063454 2.8292e-05
15:70113197 G A 0.049569 1.9332e-05
15:70115782 T C 0.075741 -1.2864e-05
15:70120907 C T 0.084203 1.5255e-05
15:70122080 A G 0.027875 -9.9816e-06
15:70123924 T C 0.296050 8.4170e-06
15:70125926 C T 0.606127 -5.0630e-06
15:70126116 C T 0.531243 -1.1046e-05
15:70127749 A G 0.218003 2.4750e-06
15:70128555 A G 0.136010 1.3904e-06
15:70129604 A T 0.547963 6.8318e-06
15:70130103 C T 0.216892 1.6483e-05
15:70131310 G A 0.266349 -2.5222e-05
15:70131759 C T 0.070145 -9.9281e-06
15:70132706 A G 0.080300 2.3511e-05
15:70135249 G A 0.219727 -1.2240e-05
15:70136916 G A 0.050776 2.8451e-06
15:70141702 T C 0.885844 -2.5899e-05
15:70145758 A G 0.409893 -4.5505e-05
15:70149956 G A 0.068717 -6.0293e-06
15:70153086 C T 0.717658 -4.6760e-06
15:70154244 A G 0.030952 1.7136e-05
15:70155954 G A 0.354771 2.7394e-05
15:70160526 T C 0.099231 3.1118e-06
15:70160652 A G 0.059439 -6.1838e-06
15:70163306 A G 0.047856 2.0006e-05
15:70165721 T C 1.822835 3.5666e-05
15:70166631 T C 0.045976 3.1469e-07
15:70171114 A G 0.442677 1.9618e-05
15:70178694 T G 0.139342 -4.1631e-06
15:70184862 C G 0.057698 -2.0821e-05
15:70188673 C T 0.443837 1.0704e-05
15:70188743 T G 1.605818 -3.3980e-06
15:70202859 A G 0.486708 -2.7309e-05
15:70208562 C T 1.407530 2.4903e-05
15:70209965 C T 0.565343 -1.1141e-05
15:70210192 T G 0.088440 -7.0666e-06
15:70211620 T C 0.028385 3.1784e-05
15:70212712 A C 0.527686 -2.5557e-06
15:70213289 C T 0.025655 -1.2343e-05
15:70222702 A G 0.111348 2.2700e-06
15:70224051 G A 0.787630 3.2811e-06
15:70225773 G A 0.370553 6.4480e-06
15:70231557 T C 0.388086 1.6511e-05
15:70231695 G A 0.272302 -1.0853e-05
15:70236350 T C 0.045377 -1.8468e-05
15:70236968 C T 0.521268 -5.8344e-06
15:70256528 A G 0.058222 -1.8722e-05
15:70257747 A G 0.067146 -1.0466e-06
15:70261228 C T 1.301238 5.8770e-06
15:70264186 G A 0.030626 2.7679e-05
15:70267149 A G 0.125569 8.8897e-06
15:70267803 G A 0.751017 -1.6322e-05
15:70268938 G A 0.345089 -1.4299e-06
15:70273395 T G 0.130642 -2.4939e-05
15:70275976 C G 0.226374 -1.7367e-05
15:70279112 G A 0.028953 -3.7293e-06
15:70282881 A G 0.354785 -4.1276e-06
15:70286917 C A 0.428065 -1.2305e-06
15:70288607 C T 1.276195 -1.7789e-05
15:70290028 T C 0.319716 1.0907e-06
15:70292010 A G 1.133559 -1.1018e-05
15:70292324 A C 0.104058 -1.8649e-06
15:70292710 T C 0.679115 -1.5273e-07
15:70293943 G T 0.074623 -2.5933e-06
15:70294112 G A 1.364131 -6.2438e-06
15:70294488 C T 0.077224 -8.8876e-06
15:70296301 T C 1.041134 2.0009e-05
15:70298698 T C 0.085234 -6.3000e-06
15:70299168 T C 0.227985 2.0212e-05
15:70302636 T C 0.177909 1.1732e-05
15:70305117 C T 0.128306 -1.4980e-05
15:70308009 G A 0.042766 -4.5587e-06
15:70309287 A G 0.081677 -2.1378e-05
15:70312979 C T 0.285643 -2.6487e-06
15:70315527 C G 0.159373 8.2538e-06
15:70315909 T C 0.024581 4.2134e-06
15:70317102 T C 0.045027 -4.1688e-06
15:70318526 T C 0.296835 -1.4676e-05
15:70319195 A G 0.331948 1.8553e-05
15:70325628 C T 0.155144 -6.7451e-06
15:70325745 G T 0.162036 1.3545e-06
15:70328290 T C 0.052449 -4.4238e-06
15:70328345 T C 0.267104 3.2227e-05
15:70328915 A G 0.030809 -6.1381e-06
15:70329446 A G 0.600317 -3.3293e-06
15:70332807 G A 0.216042 1.0545e-05
15:70338485 C T 0.610741 -1.1036e-05
15:70339254 T G 0.950339 1.4633e-05
15:70339296 G A 1.843425 -1.0928e-05
15:70339381 A C 0.156586 5.1697e-06
15:70339603 C T 0.633401 -4.0704e-05
15:70339890 T C 0.067452 2.3330e-05
15:70340033 G A 0.064386 3.1450e-06
15:70340511 A G 1.832273 -1.0260e-05
15:70345281 C T 0.493590 3.0042e-06
15:70346291 T C 0.032326 7.7348e-06
15:70354933 A G 0.829482 -1.1509e-05
15:70356128 G T 0.075517 2.4336e-05
15:70364309 A C 0.029170 -1.0302e-06
15:70365762 C T 0.291657 5.7811e-06
15:70370843 T C 0.051987 -3.2210e-05
15:70372897 C T 0.031727 6.6518e-06
15:70374055 A G 1.341101 -1.1804e-05
15:70375181 G C 0.059259 9.7787e-06
15:70378515 A G 0.151649 -1.7001e-05
15:70379533 C A 0.485811 -2.8482e-05
15:70379926 A G 0.037503 -3.7028e-07
15:70381966 C T 0.032608 1.2466e-05
15:70382012 T C 1.906321 8.7583e-06
15:70384793 T C 0.035032 -4.0717e-06
15:70387560 C A 0.298066 -2.1089e-05
15:70391877 G A 1.367769 8.8711e-05
15:70394283 A G 0.066708 -1.1045e-06
15:70397191 A G 0.058375 6.7249e-06
15:70399191 A G 0.114836 -5.9612e-06
15:70399844 A G 0.123597 2.9230e-05
15:70402087 T C 0.070349 -1.0428e-06
15:70402309 C T 0.217082 -1.6640e-05
15:70405692 T A 0.050875 -6.5299e-06
15:70407822 A G 1.507607 1.9692e-05
15:70407916 T C 0.570497 -1.8339e-05
15:70408476 T G 1.338677 7.1906e-06
15:70409161 C T 0.209966 8.2391e-06
15:70413583 A G 0.877022 2.0684e-05
15:70416165 A G 0.066973 -1.3515e-05
15:70417542 G A 0.031754 -1.1213e-05
15:70425472 A G 0.071767 1.1228e-05
15:70426243 T C 0.829482 7.4292e-06
15:70426659 A G 0.573438 -9.0900e-07
15:70427343 G C 0.492121 -1.7485e-06
15:70431773 T G 0.781803 -2.0697e-05
15:70432192 G A 1.455437 -7.5520e-08
15:70432933 G A 0.062938 5.1248e-06
15:70433042 A G 0.143823 6.3428e-06
15:70437020 G A 0.203782 -9.2931e-06
15:70437081 A G 0.031578 -1.1539e-05
15:70437333 G C 0.452125 -6.4292e-06
15:70437887 C T 0.328365 -1.0371e-05
15:70438972 C T 0.835860 -9.8086e-06
15:70441249 G C 1.799026 -7.2393e-06
15:70441251 C A 0.154077 -1.0400e-05
15:70447847 C A 0.666328 4.1901e-06
15:70448366 A C 0.290324 2.5230e-05
15:70451757 T C 0.136302 4.1520e-06
15:70452945 C A 0.487453 2.0835e-05
15:70453600 T C 0.129367 1.3102e-05
15:70454872 T C 0.053041 -2.6741e-05
15:70455488 C T 0.052622 -7.7775e-06
15:70457406 C T 1.072018 -2.1569e-05
15:70458576 C T 0.456328 -1.8367e-05
15:70458723 T C 0.065076 -1.0779e-05
15:70460009 A G 0.526908 -2.1445e-06
15:70462952 A G 0.066681 9.5468e-06
15:70463019 C T 0.581162 4.7669e-07
15:70465484 T C 0.229240 -1.0299e-05
15:70472602 T C 0.535560 1.0338e-05
15:70474017 G T 0.051263 -1.1731e-05
15:70475138 T C 0.118732 -1.9582e-05
15:70477713 C T 0.670686 -2.7327e-05
15:70480319 A G 0.047241 -6.1602e-06
15:70480614 A C 0.241071 -1.2923e-05
15:70487475 T C 0.079746 2.2359e-06
15:70492568 C T 0.645861 -3.3064e-05
15:70492583 T C 0.053598 5.5143e-06
15:70495204 C T 0.144890 -1.1225e-05
15:70495956 T C 0.219258 -2.3681e-06
15:70500600 G T 0.621437 2.1584e-05
15:70500695 T C 0.029028 -2.4923e-06
15:70503785 T C 0.193732 -9.0608e-06
15:70504875 C T 0.159962 -6.9732e-06
15:70508290 T C 0.732696 -2.1504e-05
15:70510981 C T 0.061190 -1.9922e-05
15:70515669 G A 0.022044 -2.5730e-05
15:70525659 T C 0.297257 -1.0547e-05
15:70527265 A G 0.028973 -1.1976e-05
15:70533457 G T 0.165075 -1.6832e-05
15:70536499 A G 0.035824 -4.4195e-06
15:70542020 C T 1.188898 2.6829e-05
15:70548721 A G 0.883495 4.9707e-06
15:70552250 T C 0.208511 -2.2287e-05
15:70555521 C T 1.045853 -3.8691e-06
15:70560444 G A 0.147906 -4.7996e-06
15:70570554 T C 0.161672 -4.3976e-06
15:70570882 A G 0.038768 4.9123e-06
15:70573257 T C 1.015653 -1.0472e-05
15:70574928 C A 1.815162 3.0637e-05
15:70576138 A G 1.042593 2.0026e-05
15:70584915 A G 0.050195 -7.8067e-06
15:70585376 G A 0.119929 -3.3722e-05
15:70585619 G A 0.176658 -6.7805e-07
15:70588741 C T 0.052078 2.7191e-06
15:70590001 A G 1.234176 7.4684e-06
15:70593250 G A 0.353500 -9.6552e-06
15:70599238 C T 0.045632 3.6530e-05
15:70599743 A G 0.058797 -7.2742e-06
15:70600047 A C 0.087120 -1.4397e-05
15:70606201 C T 0.406972 7.6601e-06
15:70611220 A G 0.064274 2.3977e-06
15:70622331 C T 0.795280 -7.8488e-07
15:70626669 T C 0.033577 -6.9184e-06
15:70629266 A C 0.094284 -7.5236e-06
15:70629334 G C 0.074504 -4.7254e-06
15:70630793 A G 0.020443 7.7693e-06
15:70634116 A G 1.702441 -2.6682e-05
15:70634807 T C 0.139831 3.5866e-05
15:70634812 G A 0.048631 7.7691e-06
15:70643964 G A 0.050300 -1.4775e-05
15:70647248 C G 0.138176 -5.1793e-06
15:70649109 A G 0.070506 -1.4824e-05
15:70654939 T C 1.053969 2.0635e-05
15:70654998 C T 0.060507 -7.7564e-06
15:70667835 G A 0.095083 -1.5198e-05
15:70670688 A G 1.046822 -2.1359e-05
15:70671669 C A 0.937912 -1.2638e-05
15:70672856 A C 0.887840 -1.4786e-05
15:70674559 T C 0.066698 1.4958e-06
15:70674593 T C 0.947225 -1.8524e-05
15:70679010 T C 0.079433 -9.4148e-07
15:70680443 A G 0.047230 1.8559e-05
15:70691421 G T 0.105898 4.2327e-05
15:70697945 A C 0.732645 -4.0654e-06
15:70701348 A G 0.058783 -1.6149e-07
15:70703643 A G 0.045330 -6.9951e-06
15:70713410 C T 0.055373 -1.1550e-05
15:70715900 G A 0.387026 -2.7250e-05
15:70716675 T C 0.076037 1.5295e-05
15:70721927 T C 1.566924 -1.7475e-05
15:70722150 T C 0.080790 9.6425e-06
15:70730090 A G 0.046034 -5.6153e-06
15:70734621 T C 0.185953 -2.4431e-05
15:70744437 T C 1.232045 2.2836e-05
15:70744936 T C 0.067218 2.4279e-05
15:70748544 C T 0.577773 -6.9867e-06
15:70748652 A G 0.091935 5.9704e-06
15:70753430 A G 0.062247 -2.4034e-06
15:70754800 C T 0.161498 4.5214e-05
15:70757098 A G 0.160043 4.3875e-05
15:70757923 C T 1.232167 2.4682e-05
15:70766216 T C 0.120089 4.1288e-05
15:70767674 T C 0.089558 -2.0134e-05
15:70767939 C T 0.501018 -3.5271e-05
15:70767990 C T 0.182404 -2.3233e-05
15:70768152 A C 1.836319 -2.3650e-05
15:70769204 A C 0.817521 1.6398e-05
15:70770766 A G 0.506264 -6.7041e-06
15:70777134 C T 1.518993 -7.4681e-06
15:70790816 A G 0.190543 -2.1117e-05
15:70791102 T C 0.046207 -1.2386e-05
15:70798142 T C 1.531651 -8.7559e-06
15:70807111 T C 0.047740 3.6149e-06
15:70809722 C T 0.205937 -5.3874e-06
15:70810984 G A 0.451595 -3.3619e-06
15:70811988 A G 0.190213 -1.4858e-05
15:70818903 A G 0.084350 -9.7433e-06
15:70824902 T C 0.028830 8.3251e-06
15:70826537 G T 0.801862 -8.1877e-06
15:70845589 A G 0.046506 1.0063e-05
15:70845993 C T 0.112177 3.6290e-05
15:70848838 A G 0.331153 3.8995e-06
15:70858372 G A 0.396786 1.1766e-05
15:70862128 T C 0.066786 -5.3428e-06
15:70862224 A G 0.066524 -2.8574e-06
15:70865957 A G 0.035623 3.1695e-06
15:70870920 T C 0.029317 7.6912e-06
15:70873273 A C 0.067684 -1.4482e-05
15:70876933 T C 0.083513 2.5897e-05
15:70878225 A G 0.041512 -7.2255e-06
15:70881063 G T 0.056260 1.1866e-05
15:70881377 G A 1.377047 -9.6231e-06
15:70891852 C T 0.044130 3.3837e-05
15:70894947 G A 0.422792 1.1608e-05
15:70902510 A G 0.039591 4.4979e-06
15:70914929 A G 0.072651 -1.7754e-06
15:70917533 T C 0.055179 2.0263e-06
15:70917943 A G 0.046499 -1.7233e-05
15:70921196 T C 0.030323 -1.8353e-07
15:70930844 A G 0.043324 4.5371e-06
15:70936122 A G 1.750184 -2.1489e-05
15:70936917 T C 0.910619 -8.8448e-06
15:70939604 A G 0.027987 -6.7228e-06
15:70944522 C T 0.069690 -1.1858e-05
15:70952463 T C 0.037721 -3.3793e-06
15:70958944 A G 0.049416 1.0426e-05
15:70962597 C A 0.034892 -1.3801e-06
15:70964248 C T 0.053819 4.4542e-06
15:70967554 T G 1.474007 -6.5459e-06
15:70974800 C A 0.124151 -1.6854e-05
15:70979832 C T 0.073317 1.5791e-05
15:70984182 C T 0.030847 6.1984e-06
15:70988084 G A 0.021830 3.4630e-05
15:70996524 T C 0.041692 -1.1402e-05
15:71003722 T C 0.087049 -1.6051e-05
15:71016383 C T 0.623398 -1.5741e-05
15:71019117 C T 0.180901 -1.2468e-05
15:71019896 A C 0.051603 -1.2828e-05
15:71045302 T C 0.047366 -5.1377e-06
15:71045468 T C 1.767082 -1.1354e-05
15:71053445 G C 1.898169 -1.0054e-05
15:71055601 C T 0.373035 5.6038e-06
15:71060570 T C 0.218683 2.2878e-06
15:71071119 C A 0.164864 1.6738e-05
15:71074881 G T 0.130414 2.9493e-05
15:71099043 C T 1.976341 -1.5453e-05
15:71102169 T C 0.234642 5.7516e-06
15:71108135 T C 0.036834 -2.7873e-05
15:71109147 T C 1.206349 -1.8673e-05
15:71137951 C T 0.089443 -3.0159e-05
15:71139706 T C 1.050770 -1.2020e-07
15:71144966 A C 0.039533 2.3344e-05
15:71156953 T C 1.201093 -7.2087e-06
15:71167122 G A 0.039139 3.5198e-06
15:71175167 A G 0.023438 -1.4054e-05
15:71176306 C T 0.090160 1.6337e-06
15:71184495 G A 0.830305 -2.3732e-06
15:71188935 A G 0.045479 2.6662e-05
15:71191609 G A 0.114030 -1.2103e-05
15:71200266 G C 0.065508 -5.9928e-06
15:71256913 G T 0.041134 -3.5885e-05
15:71258179 C T 0.045993 1.0861e-05
15:71259457 T C 0.141708 5.5171e-06
15:71268348 G A 0.097691 1.3570e-05
15:71276886 T C 0.095304 -3.3924e-07
15:71283789 C T 1.979812 -4.3583e-06
15:71309593 G A 0.955850 -1.2925e-05
15:71312941 T G 1.722014 6.2455e-06
15:71313603 A G 0.033145 -2.6662e-05
15:71333514 T C 0.046200 -1.5275e-06
15:71348364 G A 0.166279 1.0746e-05
15:71363704 T G 1.725067 2.6603e-06
15:71369643 G A 0.040546 -9.5668e-06
15:71372355 G A 0.041743 -4.0114e-06
15:71375818 T C 0.094070 -1.1041e-05
15:71403406 C T 0.289271 -5.3626e-06
15:71410495 G A 0.880234 -2.5767e-05
15:71415282 T G 0.108063 -1.5076e-05
15:71416160 T G 0.036888 -1.3662e-06
15:71417604 T G 0.250094 2.0046e-06
15:71418468 T C 0.062006 -1.1927e-05
15:71421192 G A 0.044381 5.7600e-06
15:71425208 A G 0.071967 1.0941e-05
15:71426273 A G 0.108295 8.4886e-06
15:71428890 C T 0.207325 -1.7738e-05
15:71429529 T C 0.093162 3.9174e-06
15:71431976 T C 0.036120 -2.4524e-06
15:71432007 A T 0.109212 8.1568e-06
15:71432376 G T 0.069914 1.8351e-05
15:71432428 G A 0.039122 3.6554e-06
15:71433080 T C 0.053738 9.3857e-06
15:71434029 A T 0.109318 8.1279e-06
15:71437710 A G 0.035416 -1.9849e-06
15:71439785 G A 0.312869 -8.9121e-06
15:71441544 A G 1.065314 7.9460e-06
15:71442512 A C 0.030819 -2.2784e-05
15:71444472 G A 0.070686 -6.5565e-06
15:71445332 G A 0.071954 -6.9994e-06
15:71446685 G A 0.065759 -1.6888e-05
15:71448283 C T 0.073460 -4.1508e-06
15:71448891 A G 0.073552 -1.0722e-05
15:71449004 T C 0.072046 -3.7807e-06
15:71460725 G A 0.051823 -1.1251e-05
15:71462866 G A 0.052874 -1.0362e-05
15:71478025 A G 0.052133 -9.3372e-06
15:71483252 G C 0.051450 -1.2212e-05
15:71485352 C G 0.049850 -1.4006e-05
15:71485788 C A 1.928114 2.8451e-06
15:71486931 T C 1.709557 -3.2513e-05
15:71487066 G A 0.119035 5.4557e-06
15:71488471 A G 0.116743 1.1144e-05
15:71492697 T C 0.024200 1.3194e-05
15:71495492 A G 0.094073 -3.1033e-06
15:71496833 A G 0.124746 -2.7073e-05
15:71497025 A G 0.035494 -1.0850e-07
15:71497130 A G 0.146974 1.7388e-05
15:71499260 G A 1.320233 -4.5780e-05
15:71501770 C T 0.066548 -3.0136e-05
15:71503382 A G 0.964764 2.0370e-05
15:71505577 T G 0.429670 -1.7716e-05
15:71511297 G A 0.116077 -1.0783e-05
15:71511663 C G 0.368146 1.7654e-05
15:71514742 T C 0.037711 1.0854e-05
15:71514955 A G 0.087304 -9.1849e-06
15:71515416 T C 1.150116 -1.4268e-05
15:71517806 T C 0.205652 3.9498e-07
15:71518847 T C 0.025210 2.3313e-05
15:71519854 G A 1.219771 -2.9747e-05
15:71521310 A G 0.042508 2.0625e-06
15:71523133 T C 0.076496 -1.4066e-05
15:71527010 A G 0.127745 -1.6062e-06
15:71529394 G A 0.231130 -1.7098e-05
15:71529661 T G 1.012372 -2.1190e-05
15:71532067 A G 0.709336 4.2314e-05
15:71538444 A C 0.942584 -2.7501e-05
15:71543487 C T 0.054506 -4.0783e-06
15:71548310 C T 1.131376 -6.0954e-05
15:71550948 G A 0.056661 4.5450e-06
15:71554690 G A 0.031680 -6.4173e-07
15:71556060 T A 0.031880 -9.5892e-07
15:71556243 A G 0.076714 -2.1790e-05
15:71563001 C T 0.103338 -2.8932e-05
15:71565390 T C 0.050647 1.8974e-05
15:71566588 G A 1.971509 -5.4632e-06
15:71572350 T C 0.093828 -1.5672e-05
15:71573186 G A 0.029143 2.7004e-06
15:71573665 T C 0.426059 -2.2400e-05
15:71574114 T C 1.567084 8.1744e-06
15:71574585 C G 0.029184 2.7816e-06
15:71576960 G A 0.029538 1.5134e-06
15:71577249 A G 0.079566 -1.9266e-05
15:71579889 T C 0.529862 -1.9791e-05
15:71580361 G A 0.088545 4.3528e-06
15:71581554 T C 0.380097 5.1209e-05
15:71581729 A G 0.029266 2.6950e-06
15:71582791 A G 1.104691 -1.2546e-05
15:71584604 C T 0.476380 2.3393e-06
15:71585576 C A 0.029497 5.1503e-07
15:71586088 G A 0.069156 1.6473e-05
15:71588894 T C 0.029045 3.4362e-08
15:71591339 C T 1.102562 -1.8863e-05
15:71591912 C G 0.334403 3.7537e-05
15:71592606 A G 1.668143 -3.5023e-05
15:71593813 A G 0.080171 -1.9422e-05
15:71595766 T C 0.036487 3.3988e-06
15:71598909 C T 0.029034 -1.1964e-06
15:71599452 A G 0.029456 1.7742e-06
15:71599822 G C 1.969980 -4.5248e-06
15:71601157 G T 0.031816 -1.9715e-07
15:71601777 A G 0.029021 2.1447e-06
15:71602052 A G 1.965760 -9.6850e-07
15:71603174 C A 0.028762 3.2334e-06
15:71603763 T C 1.969816 -1.3313e-06
15:71609522 A G 1.459731 -1.3393e-05
15:71610272 T C 0.027712 5.6880e-06
15:71610980 A G 0.027899 4.7067e-06
15:71612514 G T 0.672145 1.3726e-05
15:71618269 T C 0.130951 1.8360e-06
15:71621524 A G 0.665529 1.3071e-05
15:71623589 C T 0.345504 -1.2361e-07
15:71627848 C T 0.133603 1.4875e-06
15:71628859 A G 0.350267 -1.0909e-06
15:71635196 A C 1.968647 7.8522e-07
15:71637000 C T 0.036487 -4.5003e-06
15:71637241 T C 1.968365 3.0662e-08
15:71637945 T C 0.158048 -7.7176e-05
15:71640214 A G 0.044398 1.4598e-05
15:71640371 T G 0.549785 2.2414e-07
15:71642135 C G 0.031659 1.4536e-05
15:71645120 A G 0.306225 3.1480e-05
15:71647000 T G 0.426838 -2.7239e-05
15:71650741 T G 0.045129 7.3350e-07
15:71656723 A G 0.088307 -1.1064e-05
15:71659424 A G 0.124692 2.5402e-06
15:71667413 A C 0.119211 -1.1677e-05
15:71667923 A G 0.384884 -1.1730e-05
15:71668538 G A 0.088086 -1.3610e-05
15:71669422 A G 0.031414 4.0007e-06
15:71669915 A G 0.031040 6.3225e-06
15:71672892 T C 0.020579 -1.1102e-06
15:71673742 G C 0.088049 -1.2952e-05
15:71673778 T C 0.451306 1.6921e-05
15:71674078 C T 0.836822 -2.7607e-05
15:71674694 G A 0.707078 2.4666e-05
15:71677788 G A 0.056257 2.2228e-05
15:71679346 T C 0.087603 -9.5166e-06
15:71679959 G A 1.184400 -1.8366e-06
15:71680080 T G 0.437170 1.7636e-05
15:71684472 A T 0.050348 1.5225e-05
15:71684944 G A 0.031465 4.3551e-06
15:71685457 C T 0.088130 -9.4964e-06
15:71685806 A C 0.087100 -1.0707e-05
15:71687425 C T 0.031734 3.1056e-06
15:71687651 T G 0.034960 1.0667e-05
15:71688979 T C 0.863463 1.5357e-05
15:71690883 G A 1.144462 -1.1109e-05
15:71691438 C T 1.494205 2.4909e-05
15:71693055 G A 0.028096 1.9491e-06
15:71695572 C A 0.031200 6.0415e-06
15:71701610 A G 0.050399 1.5940e-05
15:71702266 G T 0.346194 2.0550e-05
15:71704320 T C 0.463936 2.7017e-05
15:71707292 T C 0.047635 2.2038e-05
15:71714449 A G 0.089405 -1.4713e-05
15:71718582 G A 0.039159 -7.7904e-06
15:71719650 T A 0.097541 1.8618e-05
15:71721257 A G 1.338806 5.4939e-05
15:71726015 T G 0.158486 -2.4769e-06
15:71730010 A G 1.976949 -1.4967e-05
15:71730074 C G 0.040808 -5.9359e-07
15:71731432 C T 0.099798 -1.4305e-05
15:71732663 G A 1.977068 -1.5736e-05
15:71735489 A G 0.107220 1.4524e-06
15:71735731 G A 0.042624 1.2565e-05
15:71737621 T C 0.030660 -1.5900e-05
15:71740473 C T 0.581502 1.1036e-05
15:71742207 C G 0.580639 -1.5938e-05
15:71742553 T G 1.897900 -1.7043e-05
15:71743583 T C 0.547688 -2.6271e-06
15:71744353 G T 0.590315 3.2692e-06
15:71745594 A G 0.591022 -9.3525e-06
15:71746149 G A 0.061462 2.3875e-05
15:71747065 C T 0.060554 2.6603e-05
15:71747344 C T 0.036932 1.1048e-05
15:71749386 A G 0.057777 2.3034e-05
15:71751153 T C 0.039768 9.2232e-06
15:71753142 G A 0.595353 1.7390e-05
15:71755645 G A 0.399234 -1.0455e-05
15:71761857 T G 0.069761 8.4246e-07
15:71763437 C T 0.057022 2.5379e-05
15:71763920 A T 0.057131 3.0377e-05
15:71764090 T C 0.056029 2.6958e-05
15:71764830 C T 0.280152 -3.5985e-07
15:71772046 T C 0.056233 2.5428e-05
15:71772995 T C 1.385115 -1.4334e-06
15:71776506 C T 0.056461 2.4913e-05
15:71778179 C T 1.937372 -1.1821e-05
15:71778201 G A 1.223107 -1.6890e-05
15:71781127 T C 1.242499 6.1826e-06
15:71783120 A G 0.037150 -1.2083e-05
15:71784536 T G 1.755835 2.2511e-06
15:71785045 G C 0.075058 6.2809e-06
15:71785536 A C 0.037153 -1.2104e-05
15:71786121 A G 0.037010 -1.3088e-05
15:71786739 G C 0.142136 -4.1986e-05
15:71786850 G A 0.036320 -1.1053e-05
15:71786970 C A 1.962854 1.0294e-05
15:71786996 C G 0.055978 -4.5424e-06
15:71789343 C T 1.962830 1.2807e-05
15:71792774 T C 0.069309 2.8116e-05
15:71793081 A C 1.962065 7.8298e-06
15:71796438 T C 1.962323 1.2354e-05
15:71797603 G A 0.037038 -1.1376e-05
15:71799024 G A 0.037299 -9.7333e-06
15:71799398 A C 1.962102 1.0233e-05
15:71799944 G C 0.020538 -1.2114e-05
15:71803450 T C 0.356988 1.0144e-05
15:71803657 A G 0.053622 2.8416e-05
15:71804716 C A 0.146879 -1.5833e-05
15:71805984 G C 0.092353 4.3456e-06
15:71806642 G C 0.044510 -1.1454e-05
15:71808994 A G 1.676116 1.3187e-05
15:71810232 G A 0.120578 1.5620e-05
15:71812034 G A 1.192025 9.9002e-06
15:71812491 G A 0.260705 -1.9865e-05
15:71816321 T C 0.048220 3.1597e-06
15:71816360 A G 0.646711 7.7649e-06
15:71820362 T C 0.095049 -7.4580e-07
15:71822209 A G 0.090666 2.2313e-07
15:71824172 G A 0.026617 8.4385e-06
15:71824256 A G 0.482326 -3.5348e-06
15:71825948 G A 0.147416 -2.6896e-06
15:71828244 C T 0.054125 1.7030e-05
15:71831070 C T 0.525633 -9.6609e-06
15:71834577 T C 0.119443 -1.7492e-06
15:71836694 C T 0.027511 1.1218e-05
15:71838170 G A 1.511415 -4.2094e-07
15:71843365 A G 0.117008 -4.6589e-05
15:71848063 T G 0.870273 1.0701e-05
15:71850325 A G 0.020749 -6.5026e-06
15:71854638 T A 0.086961 -4.8204e-05
15:71861937 T C 0.024326 -4.8216e-06
15:71863517 G A 0.674328 -1.6192e-05
15:71867301 C T 0.217905 6.5094e-07
15:71868264 T C 0.093536 -3.3065e-05
15:71870992 A G 0.391422 -2.7613e-05
15:71879131 T G 0.102753 2.4016e-05
15:71885032 C A 0.092451 -4.1423e-05
15:71885152 A G 0.026944 -7.0420e-06
15:71886525 A G 0.192175 7.9999e-06
15:71893637 A G 0.039203 3.5083e-06
15:71895980 A G 0.804174 4.8246e-06
15:71898474 G C 0.023092 -9.9057e-06
15:71901445 A G 1.430098 1.7741e-05
15:71905424 C G 0.031744 -1.1046e-05
15:71906761 A C 0.266770 -9.3401e-06
15:71906778 T C 0.095525 -7.0030e-06
15:71907327 T C 0.485750 -1.6098e-05
15:71910865 T C 0.058079 8.7192e-06
15:71918027 G T 1.013783 -2.0113e-05
15:71919135 A G 0.075214 -1.1279e-05
15:71921019 T G 0.044728 -3.2199e-06
15:71921046 C T 0.039951 -6.6273e-06
15:71921062 T C 0.039747 -1.1484e-05
15:71922125 T G 0.156375 -8.9139e-06
15:71922324 T C 0.575852 6.7526e-07
15:71922473 T C 1.766119 -1.1021e-05
15:71923398 G A 0.080049 -4.9992e-06
15:71925114 G T 0.853247 1.0154e-05
15:71931152 T A 0.088004 -1.0882e-05
15:71940524 C T 0.089174 -1.2968e-05
15:71943410 G A 0.193871 6.2057e-06
15:71945128 C T 0.687172 -8.4624e-06
15:71949429 A G 0.053105 1.8470e-05
15:71952163 A G 0.098982 1.0365e-05
15:71952899 A G 0.021109 5.2534e-06
15:71953045 A G 0.493134 -1.5478e-05
15:71954517 G A 0.058950 1.3351e-05
15:71969479 G A 0.267348 -7.0751e-07
15:71969852 G A 1.901742 -5.9245e-06
15:71970162 C G 0.096592 6.9685e-06
15:71971575 T C 0.077972 3.9327e-06
15:71971895 A G 0.026162 1.2730e-05
15:71980797 T G 0.288703 1.0644e-05
15:71982142 A G 0.071916 -7.8964e-06
15:71989250 G A 0.101706 1.3246e-05
15:71995256 T G 1.158925 8.9857e-06
15:71997294 C A 0.426141 -1.1641e-05
15:71998173 G A 0.177042 2.1051e-05
15:72002982 G T 0.054115 -1.1360e-05
15:72011825 T C 0.066099 -9.6600e-07
15:72018058 C T 1.373192 3.8840e-06
15:72020282 A G 0.056512 -1.1034e-06
15:72021465 A C 0.091499 7.6001e-06
15:72024368 A G 0.050521 2.5685e-06
15:72031763 A G 1.516936 1.2470e-05
15:72033224 G T 0.114530 2.2307e-06
15:72038711 T C 0.155039 -1.2728e-05
15:72040774 T C 0.505492 -1.2524e-05
15:72041639 G A 0.300538 -3.8647e-05
15:72041703 A G 1.832753 4.4735e-06
15:72045252 A G 0.092574 -5.5528e-06
15:72048818 A C 1.976174 -1.5021e-06
15:72049606 G A 1.976266 -2.7949e-06
15:72050671 A G 0.093128 4.7298e-07
15:72053984 T C 0.057658 2.5473e-05
15:72054830 T C 0.057882 2.3398e-05
15:72055493 G A 0.056709 2.9757e-05
15:72056680 A G 0.044558 2.7035e-05
15:72057578 G A 0.166544 1.8734e-05
15:72060175 A G 0.082327 3.1413e-05
15:72066734 T G 0.097378 1.8217e-06
15:72066858 C A 1.248136 -3.9059e-05
15:72070929 A G 1.529638 1.3270e-05
15:72072557 T C 1.258482 -1.8667e-05
15:72073039 A G 0.024509 1.2916e-05
15:72073189 A G 0.205458 -1.6691e-05
15:72073939 G C 1.885338 -2.8441e-05
15:72074505 C A 0.588587 1.8728e-05
15:72076152 A G 0.053129 -2.8508e-05
15:72077062 A G 1.882842 -3.2387e-05
15:72079553 A G 0.052687 -2.6630e-05
15:72081997 G A 1.886208 -3.2744e-05
15:72082421 A G 0.086294 3.8128e-05
15:72084275 C T 0.052405 -2.2469e-05
15:72084834 T C 1.883080 -3.0546e-05
15:72093971 C T 1.953524 -4.1767e-05
15:72099216 A G 0.595778 2.4430e-05
15:72108269 T C 0.408812 1.2181e-05
15:72117102 A G 0.473748 6.6853e-06
15:72132608 A G 0.416920 1.2344e-05
15:72138715 T C 0.054509 5.4704e-06
15:72142619 C T 0.040247 3.2111e-05
15:72170400 A G 0.059762 9.0678e-06
15:72171046 T G 0.040539 3.3741e-05
15:72172798 A G 0.043491 -1.1911e-05
15:72172883 C G 0.050209 -1.7408e-05
15:72180440 T C 0.052633 1.0066e-05
15:72183040 A C 0.057641 -3.7078e-06
15:72190760 G A 0.068880 4.5135e-06
15:72203929 T C 0.026954 1.2921e-06
15:72206808 C T 1.948969 1.8282e-05
15:72222286 T C 0.135340 -5.1800e-06
15:72225961 G A 0.045061 2.6336e-05
15:72241857 C T 1.515158 -5.3206e-06
15:72243183 A G 0.110596 -1.1042e-05
15:72245000 A G 0.062149 -2.5359e-06
15:72245820 C T 0.058984 4.0022e-06
15:72261105 A G 0.021980 -2.9456e-06
15:72269552 G A 0.113088 1.9013e-05
15:72279728 G A 0.039163 -1.5331e-05
15:72286995 C T 0.102712 -1.6336e-05
15:72311610 C T 0.050130 -1.6222e-05
15:72316209 A G 0.044619 9.4545e-06
15:72319164 A G 0.065409 -1.7036e-05
15:72328525 C T 0.164099 -1.4200e-05
15:72361942 T C 0.050453 -1.5049e-05
15:72366667 A G 0.038731 3.3859e-05
15:72372854 T C 0.076748 -1.1933e-05
15:72395183 A G 0.031071 9.5428e-06
15:72411126 A C 0.056138 2.5545e-05
15:72438482 G A 0.108584 3.3189e-05
15:72447203 C T 0.073253 -9.1086e-07
15:72448582 A G 0.210405 3.8393e-05
15:72467385 T C 0.040628 3.9642e-05
15:72492779 A C 1.457327 -1.9007e-05
15:72498941 C T 0.175101 -1.6304e-05
15:72511415 A G 0.040975 3.8587e-05
15:72512795 C G 0.063128 3.4307e-06
15:72516821 A G 1.455022 -1.6877e-05
15:72545724 T C 0.045768 1.2378e-05
15:72553751 C T 0.078434 4.4233e-05
15:72554645 G T 0.068381 -1.2947e-05
15:72559351 C T 0.050379 -1.9478e-05
15:72561112 C T 0.026998 -3.7726e-07
15:72564359 A G 0.041474 3.9192e-05
15:72574540 A G 0.048495 6.4086e-06
15:72575027 A G 0.030534 -3.5203e-06
15:72578072 A C 1.893589 -2.2733e-05
15:72585570 T G 0.021728 -7.2573e-06
15:72585597 G A 0.030211 7.4227e-06
15:72595888 C T 0.064399 1.4429e-05
15:72601776 T C 0.088800 1.8575e-05
15:72602628 G C 0.045629 1.1318e-05
15:72609814 G T 0.055944 -1.3617e-05
15:72610476 A G 0.031489 7.4051e-06
15:72616228 T G 0.045877 -2.0506e-05
15:72628880 C T 1.967474 5.4519e-07
15:72633575 T C 0.078621 6.7206e-07
15:72643444 C A 0.053578 7.9352e-06
15:72658146 C T 0.067483 -4.5268e-06
15:72667215 A C 1.875607 -1.7211e-05
15:72680232 A G 0.132080 8.3144e-06
15:72681976 C G 0.244576 -2.1487e-05
15:72690462 A G 0.086175 1.4602e-05
15:72701025 C A 0.238164 2.0611e-05
15:72752394 C T 0.120847 -2.1041e-05
15:72773575 G A 0.131257 9.2731e-06
15:72778697 G A 0.156725 -1.7847e-05
15:72782297 A G 1.853519 7.2877e-06
15:72784260 T C 1.938535 8.6669e-06
15:72786394 T C 0.074667 3.8294e-06
15:72794405 C T 0.037374 1.3752e-05
15:72800281 A G 0.073429 -1.6430e-05
15:72809368 G A 0.128731 3.6165e-06
15:72824621 G A 0.106329 6.4163e-06
15:72836390 A C 0.052850 -8.7886e-06
15:72841236 C T 0.059718 7.9388e-06
15:72842705 A G 0.028926 6.2992e-06
15:72847656 T C 0.032533 2.1086e-05
15:72865447 T G 0.101587 -1.2465e-05
15:72866714 G A 0.060534 7.8472e-06
15:72878772 C T 0.062536 1.2512e-05
15:72880674 T C 0.711406 -3.7566e-05
15:72885341 G A 0.061224 -6.1388e-06
15:72896802 T C 0.055771 -9.7839e-06
15:72899545 A G 1.342546 1.5793e-06
15:72901822 G A 1.830094 1.6784e-06
15:72911355 G T 0.106030 9.7908e-06
15:72911596 A G 0.658144 -3.1658e-05
15:72913543 T A 0.052928 -1.3077e-05
15:72916154 T C 0.031190 -1.7848e-05
15:72922339 T G 0.062128 3.2858e-06
15:72922676 T C 1.360888 9.1043e-06
15:72973268 T G 0.213594 -6.3014e-05
15:72986187 C T 0.266142 1.3254e-05
15:73002101 G A 0.023707 1.2047e-05
15:73009208 T C 0.050103 -3.1771e-06
15:73010916 C G 0.062040 4.6762e-06
15:73010964 T C 0.051164 1.1171e-05
15:73014543 A C 0.068574 -7.3639e-06
15:73027478 C T 1.272129 4.0689e-05
15:73043159 C T 0.240697 1.0025e-05
15:73044863 A G 0.257962 1.1650e-05
15:73052840 C T 0.291559 -4.3397e-05
15:73063723 G A 0.046231 -1.1357e-05
15:73075699 A G 0.021881 3.0127e-06
15:73082594 C A 0.183788 -3.0524e-05
15:73087800 T C 0.022687 4.7206e-06
15:73100694 A C 1.206410 1.8262e-05
15:73101099 T C 0.045024 -2.2433e-05
15:73109471 G A 0.105401 1.5349e-05
15:73116649 A G 0.284463 1.2508e-05
15:73124531 A C 0.049974 1.5253e-05
15:73125639 A G 0.066195 2.1222e-06
15:73127975 T C 0.067592 -7.7940e-06
15:73128184 G A 0.276385 -5.9569e-05
15:73146916 G A 0.390344 -1.1034e-05
15:73149658 T C 1.039571 5.0669e-05
15:73158026 A G 0.049739 -1.9473e-06
15:73158898 C A 0.063577 -6.4548e-06
15:73159249 T C 0.084605 -2.0230e-05
15:73165346 G T 0.239436 1.5964e-05
15:73175264 A C 0.054173 1.7044e-06
15:73179774 C T 0.035579 3.2760e-07
15:73181501 A G 0.082340 -7.6990e-06
15:73188059 G C 0.128540 1.2290e-05
15:73189674 C T 0.039387 1.0483e-05
15:73194903 T C 1.635066 4.6829e-05
15:73200485 C A 0.142051 -8.7373e-06
15:73219253 C T 0.125746 -3.6505e-05
15:73229643 T C 0.070312 4.8068e-06
15:73231682 C T 0.569106 3.3438e-05
15:73234114 C G 0.061047 -3.9086e-06
15:73236886 T C 0.032186 1.6376e-05
15:73247154 G A 1.264285 1.1814e-05
15:73249184 T C 0.066150 -2.3051e-05
15:73252182 A G 0.029381 -1.1748e-05
15:73254027 T C 0.270082 1.3984e-05
15:73257864 C T 0.176560 -2.6256e-06
15:73263405 C A 0.213036 2.2816e-05
15:73264984 G A 0.020426 -1.2333e-05
15:73270174 G T 1.544040 2.7098e-05
15:73273293 G A 0.028545 3.8802e-06
15:73279106 T C 0.065066 1.4200e-05
15:73288308 C T 0.079393 -8.2672e-06
15:73300654 A G 0.055196 -4.8700e-06
15:73306979 T C 0.021494 -8.1996e-06
15:73313691 G A 1.520047 8.1752e-06
15:73319687 G C 1.490962 -9.0584e-07
15:73320283 C T 0.025366 1.4806e-06
15:73321779 C T 1.832260 6.1801e-06
15:73326518 A G 0.077642 -1.3069e-06
15:73328320 T C 0.198281 1.1459e-05
15:73333862 A C 1.394002 3.8574e-06
15:73341896 A G 0.105507 -1.1306e-05
15:73366380 G A 0.112823 -1.0487e-05
15:73384312 G A 0.033648 -2.5770e-05
15:73390544 A G 0.057777 8.3665e-06
15:73399375 G A 0.026325 -1.0993e-05
15:73416115 T C 0.787953 2.3775e-05
15:73423045 C T 0.098160 7.3570e-06
15:73424055 A C 0.097809 3.8641e-06
15:73437080 A C 0.700452 7.5859e-06
15:73437712 T G 0.028202 -2.8798e-06
15:73448908 T C 0.054788 2.1924e-05
15:73457181 G A 0.136227 -7.2082e-06
15:73488753 T G 0.827527 1.4614e-05
15:73490403 G A 0.693724 -1.0478e-05
15:73491632 T C 0.092475 -1.2394e-05
15:73501999 G A 1.881122 1.6444e-05
15:73504709 A G 0.195133 1.1796e-05
15:73546595 A G 1.052299 2.7340e-05
15:73556944 G A 0.481942 -4.7469e-06
15:73564989 C A 0.120061 -5.7540e-06
15:73571316 T C 0.135731 -5.8935e-06
15:73572123 C T 0.024941 -1.2228e-05
15:73586515 G C 0.066334 -2.1852e-06
15:73589147 C G 0.028266 -1.1541e-05
15:73596061 A G 0.030272 -3.5626e-06
15:73601211 T C 0.040179 1.1016e-05
15:73602878 T C 0.060938 -7.3265e-06
15:73613625 G A 0.082517 -1.6937e-05
15:73615097 C T 0.027984 -1.1629e-05
15:73627871 G C 1.785961 1.7464e-05
15:73628086 C T 1.508331 -1.7761e-05
15:73628214 A C 1.537257 1.7781e-05
15:73629370 T C 0.038945 1.1666e-05
15:73631830 A G 0.947106 -4.5372e-06
15:73635361 C T 0.035171 -1.3522e-05
15:73642065 A G 0.079345 -1.1913e-05
15:73647557 T C 0.038204 -1.0120e-05
15:73648346 C A 0.054931 1.4591e-05
15:73649361 G A 0.135663 -8.7898e-06
15:73651380 G T 0.145308 -3.2275e-06
15:73652174 G A 0.314936 5.6259e-06
15:73653143 T G 0.121370 -1.5191e-05
15:73658807 G C 0.039214 8.3906e-06
15:73662855 G A 0.316435 5.1931e-06
15:73667964 G A 0.068857 -8.4027e-06
15:73674370 A G 0.170552 1.3921e-05
15:73675116 T C 0.020382 4.5984e-06
15:73688347 A C 0.077720 9.2699e-06
15:73694567 C T 0.044527 3.9109e-05
15:73699499 A C 0.466381 -9.8191e-06
15:73700765 A G 0.140729 5.3189e-06
15:73713958 C T 0.235142 -1.5111e-06
15:73721158 C G 0.139015 7.8324e-06
15:73725911 C T 0.027919 -4.1665e-06
15:73728116 T C 0.110416 -1.4346e-05
15:73742026 G A 0.059086 1.7148e-06
15:73758976 G T 0.035991 -1.0835e-05
15:73776430 C T 0.026233 6.7320e-06
15:73779558 T C 0.110698 -1.3927e-05
15:73788074 G T 0.058837 2.6926e-05
15:73809564 T C 0.037381 4.0522e-05
15:73828587 G A 0.095511 -3.3841e-05
15:73829466 T C 0.037276 3.9431e-05
15:73832623 T C 1.068591 1.0686e-05
15:73836165 T C 0.914940 1.2441e-05
15:73847529 G T 0.085628 5.4076e-06
15:73850401 C T 1.056566 1.9177e-05
15:73850580 A G 0.818089 5.0661e-05
15:73852290 G A 0.022803 1.4964e-06
15:73855043 C T 0.166523 -3.7210e-07
15:73876481 T C 0.024897 -1.5471e-06
15:73885403 A G 0.105208 -2.3661e-05
15:73890614 C T 0.058086 3.3760e-05
15:73896368 A G 0.213016 3.1402e-06
15:73900803 C T 0.086678 5.9183e-06
15:73901658 A G 0.172925 -3.2686e-06
15:73921154 C T 0.063947 -2.1233e-06
15:73929185 T G 1.083517 3.7655e-06
15:73933444 G A 0.121618 -2.2556e-05
15:73934417 A C 0.042352 -1.3615e-05
15:73935329 A G 0.926067 2.4605e-06
15:73936270 T C 0.052877 -4.3962e-06
15:73956856 G T 0.859859 1.4879e-05
15:73972581 C T 0.079440 1.6279e-05
15:73978337 T C 0.851448 1.8427e-05
15:73978698 G A 0.062856 -1.9512e-06
15:73980866 T C 0.075853 -1.2661e-05
15:73987730 A G 0.046037 1.2943e-06
15:73991463 C G 0.153271 -2.2822e-06
15:73995173 T C 0.218330 -1.0453e-05
15:73998849 A G 0.105109 -1.0951e-05
15:74000729 C G 0.193059 -8.4953e-06
15:74005600 T C 0.949213 1.9270e-05
15:74010301 A G 0.820537 7.5500e-05
15:74012437 G A 1.769733 -4.7372e-06
15:74014167 A G 0.135731 -2.0901e-05
15:74018691 A G 0.057763 -1.7268e-05
15:74023104 G T 0.094270 -7.9380e-06
15:74028285 G A 0.752782 -4.4619e-05
15:74030313 T C 0.175506 -8.2907e-06
15:74035248 C T 1.963642 -3.2807e-06
15:74043163 A C 0.114101 -1.6326e-05
15:74049598 T C 0.112813 5.0171e-06
15:74052756 T C 0.886361 -6.5365e-05
15:74058133 C T 0.136890 5.4943e-06
15:74062881 A C 0.051501 -2.1539e-06
15:74068380 G A 1.713613 2.5154e-05
15:74069709 G A 0.971173 3.4928e-05
15:74071205 A G 0.201018 -1.0924e-05
15:74071251 G A 0.107519 -1.1774e-05
15:74080021 G T 0.212078 -2.6762e-05
15:74082229 T C 0.299892 -1.2392e-05
15:74092777 A C 1.204295 1.7588e-05
15:74092804 A G 0.171439 -1.7158e-05
15:74101357 T C 0.088365 1.0221e-05
15:74103396 A G 0.031394 8.8781e-06
15:74110462 A G 0.113041 8.8899e-07
15:74113109 T C 0.225690 2.8461e-05
15:74113332 A G 0.081626 2.7672e-06
15:74116645 T G 0.108301 7.5714e-06
15:74127882 T C 0.043195 -4.5573e-06
15:74135043 G A 0.030527 1.3393e-05
15:74149022 C T 0.987019 -3.2268e-06
15:74160250 A G 0.070172 1.5195e-05
15:74174064 A G 0.024098 -8.2359e-06
15:74176277 A G 0.748974 -3.6199e-06
15:74185424 C T 0.313661 4.7243e-05
15:74186408 C T 0.582471 -2.5798e-05
15:74187937 A G 0.216756 -2.4275e-06
15:74188433 A G 0.057195 -5.7255e-05
15:74193472 T C 0.025298 -3.0593e-05
15:74197029 A G 0.032720 3.7442e-05
15:74204493 A G 0.139617 -3.9418e-06
15:74209251 T C 0.043861 2.5782e-05
15:74211548 T C 1.190121 9.5081e-06
15:74213151 A G 0.126946 3.1755e-06
15:74216759 C T 0.387427 -7.1112e-06
15:74217839 T C 1.947248 -1.4691e-05
15:74219582 A G 0.308126 2.6194e-06
15:74226902 G A 1.951369 -1.0660e-05
15:74227013 C A 0.042358 3.8092e-06
15:74227478 T C 0.059721 -9.9708e-06
15:74229065 A G 1.272448 -1.3847e-05
15:74235847 A G 0.389351 1.6463e-05
15:74239613 A G 0.129163 -7.7966e-06
15:74240537 G A 1.960208 -1.4743e-05
15:74241506 A G 0.937192 -1.2727e-05
15:74243246 C T 0.852774 -1.1609e-05
15:74243897 A G 0.041301 1.8280e-05
15:74244344 T C 0.860648 -1.0727e-05
15:74244902 A G 0.034165 1.7796e-05
15:74246922 G A 1.260236 -2.5559e-05
15:74248604 G A 0.074222 -2.1338e-05
15:74251515 T C 0.201433 2.5306e-05
15:74253776 G A 0.059405 1.2278e-05
15:74255121 T G 0.356930 -4.2365e-06
15:74265508 C G 0.129747 2.1544e-05
15:74272844 C T 0.053085 8.5356e-06
15:74283795 T C 0.026165 -1.9793e-05
15:74285177 A G 0.123529 -1.0584e-06
15:74286929 T C 0.239460 -1.5993e-05
15:74291023 A G 1.216212 -1.2265e-05
15:74299870 G A 1.163348 -1.7921e-05
15:74305966 T C 0.069050 -3.5167e-05
15:74328116 G A 0.979604 -1.0526e-05
15:74328141 T G 0.740090 -7.6855e-06
15:74328206 C G 0.169151 2.0373e-05
15:74331211 T C 0.621841 -2.3801e-05
15:74331790 T G 0.072263 1.7294e-05
15:74333413 A G 0.893783 1.3086e-05
15:74335771 G T 0.046472 -2.0176e-05
15:74335805 T C 0.211364 -2.6129e-05
15:74336633 C T 0.923225 -4.0893e-06
15:74336656 T C 0.034590 -6.3281e-06
15:74338462 T C 1.434399 3.3371e-06
15:74340336 C G 1.530179 1.0859e-05
15:74343354 A G 0.029096 9.1724e-06
15:74346229 A T 0.086294 -4.7702e-06
15:74399260 G C 0.040203 2.6737e-05
15:74420226 G T 1.431349 -1.8590e-05
15:74421336 A C 0.077788 -2.7729e-05
15:74425410 C T 0.030415 5.8662e-06
15:74425505 T C 0.029589 6.3877e-06
15:74432993 T G 0.029606 5.8714e-06
15:74434196 G A 0.486110 2.7192e-05
15:74440419 A C 0.350549 6.9781e-06
15:74445985 A G 0.030194 -1.0647e-06
15:74453513 A C 0.031414 4.9897e-06
15:74453873 G A 0.111276 4.3765e-06
15:74455207 T C 0.035205 -2.7316e-06
15:74455227 T C 0.068245 2.0217e-05
15:74455964 G A 0.062791 1.3825e-05
15:74458024 A G 0.194786 2.2674e-05
15:74460734 T C 1.928519 -1.6990e-07
15:74460875 A C 1.078774 1.7463e-06
15:74462629 C T 1.807305 -3.8285e-06
15:74466703 A G 0.162685 6.0217e-07
15:74467796 T C 0.437924 -8.0898e-07
15:74467856 A G 1.354194 -2.5498e-06
15:74469716 C T 0.440841 -5.2243e-07
15:74472522 T C 0.026893 -1.6850e-05
15:74473739 T C 0.179738 1.2845e-05
15:74478512 C A 0.318203 -4.8946e-06
15:74480840 T C 0.038462 -6.0619e-06
15:74487036 A T 0.892300 -1.7320e-05
15:74488424 A G 0.438601 -2.9722e-06
15:74489153 T C 0.735603 -2.4792e-05
15:74491145 T C 0.040563 -2.5514e-05
15:74497557 C A 0.042879 2.1486e-05
15:74508839 A C 0.365964 -3.7239e-05
15:74509505 C T 0.048692 3.9353e-07
15:74511630 C G 0.130676 5.5037e-06
15:74515905 C T 0.037061 -2.2010e-05
15:74516615 A C 0.042426 7.6340e-06
15:74516675 G A 0.635247 1.3136e-05
15:74518613 G A 0.539963 1.1017e-05
15:74529130 G T 1.264428 1.5979e-05
15:74529517 C T 0.145383 -4.7874e-06
15:74533628 T C 0.485257 -1.6104e-05
15:74543373 A C 0.047207 -2.2559e-06
15:74546039 G T 1.711641 1.3104e-05
15:74548773 A G 0.541707 -1.3853e-05
15:74549500 C G 1.963979 2.4640e-05
15:74550050 C A 1.600453 2.3469e-05
15:74552742 C A 0.868046 1.4918e-05
15:74557835 C T 0.406877 -1.2453e-05
15:74560566 T C 1.400628 2.1626e-05
15:74560776 T G 0.197574 -1.1697e-05
15:74561301 A G 0.304665 -3.6661e-06
15:74563284 T G 0.073701 7.8547e-06
15:74565181 A G 0.091000 -4.4703e-06
15:74572852 G A 0.199920 -1.1674e-05
15:74572918 A G 0.053615 1.3291e-05
15:74573907 C G 1.439628 1.2012e-05
15:74587965 A G 0.368993 -1.4389e-05
15:74588434 T C 0.037143 2.2475e-06
15:74594595 A G 0.028878 1.5783e-05
15:74595812 C T 1.898566 2.6056e-05
15:74598757 C A 1.288584 1.4449e-05
15:74599367 T C 0.021368 -1.6273e-05
15:74603484 T C 0.290015 5.9019e-06
15:74609378 G A 0.155351 -1.3727e-05
15:74610713 T C 0.031187 -5.4291e-06
15:74615292 G A 0.690157 -1.2033e-05
15:74618128 T C 1.342498 2.5226e-05
15:74622678 A G 1.402896 1.3553e-05
15:74625464 A G 0.166122 -1.1415e-05
15:74635105 G A 0.089888 8.3558e-06
15:74635369 A G 0.036674 1.4325e-05
15:74655166 A G 0.136802 -1.8485e-05
15:74665622 T C 1.410467 1.3970e-05
15:74667192 A G 0.310523 -1.7611e-05
15:74667509 A G 0.136469 -1.7541e-05
15:74675616 G A 0.072926 -8.4819e-07
15:74683997 T C 0.060180 2.2216e-05
15:74686539 G A 0.496762 7.1950e-06
15:74697084 A G 0.345374 -5.8976e-06
15:74706565 T C 0.098000 4.6225e-06
15:74709975 A G 0.226843 1.8343e-05
15:74710305 A G 0.022860 -1.4932e-05
15:74711790 A G 0.124617 -4.7970e-06
15:74716174 A G 1.009621 7.6345e-07
15:74716609 G A 1.245324 -9.2361e-07
15:74716761 A G 0.141667 -1.1853e-05
15:74728365 G T 0.127636 9.9338e-07
15:74734819 T C 1.150830 -1.1939e-05
15:74734862 G A 0.253144 4.2711e-06
15:74749015 G A 0.252209 6.0808e-06
15:74753425 C T 0.075163 5.5142e-06
15:74759224 G A 0.026967 2.1480e-06
15:74797269 C T 0.103273 -1.4032e-05
15:74818132 G A 0.297233 -4.4454e-06
15:74822444 G A 0.154461 -6.3967e-06
15:74835451 T C 0.053683 3.8976e-05
15:74845566 A C 0.156127 1.7426e-05
15:74849915 A G 0.059483 -8.8287e-06
15:74865440 T C 0.252525 6.1365e-06
15:74877672 A G 0.020654 -1.7341e-05
15:74882816 G A 0.093118 1.0020e-05
15:74883323 A G 0.147743 -1.4305e-05
15:74890391 G A 0.033254 -1.6699e-05
15:74891467 C T 0.064335 -1.9169e-05
15:74905606 T C 0.092778 1.1757e-05
15:74907787 G C 0.044106 -1.9098e-05
15:74915747 T C 0.029772 -7.4603e-06
15:74920220 A G 0.146485 1.4251e-05
15:74926130 T C 0.026621 4.7128e-06
15:74933127 T C 0.096184 1.7907e-05
15:74935894 T C 0.162379 1.6827e-05
15:74940991 A G 0.250591 5.3341e-06
15:74961238 C T 0.034491 1.6653e-05
15:74966686 A G 0.105361 -1.1317e-05
15:74977829 C A 0.045248 -1.8588e-05
15:75001230 G C 0.295149 -7.2195e-06
15:75010576 A G 0.029184 -5.8023e-06
15:75017176 A C 1.355366 -6.2480e-06
15:75019449 T C 0.666845 -2.6580e-06
15:75023679 T C 0.037639 -2.4008e-05
15:75025988 T C 0.300208 -7.7919e-06
15:75027880 T C 0.534690 -1.0784e-05
15:75041341 G T 0.033913 2.7405e-06
15:75041917 A C 1.457348 -1.3275e-05
15:75043281 T C 0.037582 -1.9525e-06
15:75047426 T C 1.340649 -4.8148e-06
15:75051628 A G 0.039214 -1.0878e-05
15:75052032 G A 0.103528 -2.2949e-05
15:75058402 T C 0.034576 5.7276e-06
15:75062405 C T 0.027875 3.6986e-06
15:75069282 T C 1.481153 -7.4385e-06
15:75077367 A C 1.360599 -4.8490e-06
15:75077580 T C 0.114577 3.9419e-05
15:75093422 T C 0.027219 2.0162e-05
15:75099979 C T 0.056498 1.9227e-05
15:75101270 A G 0.049274 3.7118e-07
15:75101530 T C 1.345320 -1.4638e-06
15:75105849 A G 0.044663 1.5198e-05
15:75115304 T C 0.052935 3.1380e-06
15:75125645 C A 1.192705 -1.2377e-05
15:75129584 C A 0.036021 1.5310e-05
15:75130093 C T 1.262415 -1.5163e-05
15:75131661 G A 1.453601 -1.1439e-05
15:75136261 G C 1.406133 -3.1121e-06
15:75136339 C T 0.056039 -5.1955e-06
15:75137252 T C 0.037762 -7.1258e-06
15:75142761 G T 0.221376 3.0583e-05
15:75149330 T C 0.151601 2.6532e-06
15:75150233 A G 0.087195 -8.5288e-06
15:75150719 C T 0.040458 -1.2018e-05
15:75155896 T C 1.134970 -7.6160e-06
15:75157902 G A 0.026937 1.2511e-05
15:75181397 T C 0.101434 -1.6439e-05
15:75189489 T C 0.025879 1.0744e-05
15:75189930 G A 1.151245 -2.3354e-06
15:75194490 T C 1.426620 -2.0453e-05
15:75195514 T G 0.406530 -2.3912e-07
15:75196592 C T 0.055726 -5.0190e-06
15:75203200 C A 0.271761 -1.8207e-05
15:75206155 C G 0.054907 -9.1732e-07
15:75207872 T C 1.152523 -4.2932e-07
15:75220522 C T 0.132583 2.8231e-05
15:75221245 T C 1.120027 -5.8189e-06
15:75241205 A G 0.161390 -9.3181e-06
15:75251041 G C 1.048978 -8.7904e-07
15:75255458 C G 1.663380 -9.8553e-06
15:75265191 A G 0.618037 -6.7138e-06
15:75266049 C G 1.045214 -2.7275e-06
15:75270654 T C 1.919849 -1.1520e-05
15:75274669 G A 0.264295 1.3349e-06
15:75276450 T C 0.117668 4.1830e-06
15:75282147 C G 0.136017 -9.4789e-06
15:75286130 T C 0.033940 3.1337e-05
15:75289722 C T 0.972679 4.1835e-06
15:75290377 T C 0.376469 -5.1066e-06
15:75300361 A C 0.236787 3.0578e-06
15:75304754 T C 0.129458 -1.2435e-05
15:75305635 A T 0.031731 -2.3291e-05
15:75306795 G T 0.136129 -1.3308e-05
15:75310394 C T 0.372988 -6.5622e-06
15:75320433 T G 0.471300 1.6084e-05
15:75321999 A G 0.072780 8.4633e-07
15:75331805 G T 0.377431 -5.8860e-06
15:75333570 A G 0.035076 -1.0762e-05
15:75336729 G A 1.906291 -3.7714e-05
15:75359949 G A 0.080042 -6.8265e-06
15:75361683 A G 0.047604 3.2847e-06
15:75365693 T C 0.162868 1.5281e-05
15:75380424 C T 0.411783 -1.2856e-05
15:75382542 T G 0.961351 4.6251e-06
15:75384227 T C 0.738734 8.8448e-06
15:75384768 G A 0.222566 -5.8246e-06
15:75403108 C A 0.572024 8.6101e-06
15:75407134 C A 0.096698 5.4828e-05
15:75419543 T C 0.187973 -3.1995e-06
15:75420761 A G 1.447134 -7.3038e-06
15:75429717 C A 1.479950 -1.3299e-05
15:75430976 A C 0.234615 -1.5009e-05
15:75444033 T C 1.346513 -8.7131e-06
15:75446488 A G 0.044187 3.5235e-05
15:75446835 A G 1.346680 -8.2417e-06
15:75448882 G A 0.094753 3.8542e-05
15:75450557 G A 1.266679 1.6133e-06
15:75452397 A G 0.116175 2.8618e-05
15:75458850 A G 1.272091 -2.6326e-05
15:75463150 A G 1.238164 -1.9850e-05
15:75470515 T C 0.030095 3.0790e-06
15:75473490 G C 1.873904 -2.1521e-05
15:75474936 T C 0.153550 -3.4000e-06
15:75475344 A G 0.074317 -6.0589e-06
15:75478123 A G 0.728392 3.6984e-06
15:75482856 T C 0.118004 2.6943e-05
15:75490844 T C 0.086352 2.2171e-05
15:75493381 T C 0.030309 1.0647e-05
15:75498744 C G 0.576617 -3.8327e-06
15:75499995 G T 0.477478 -8.4778e-06
15:75504554 T C 0.105785 1.5014e-05
15:75512456 T C 0.044708 -3.9726e-06
15:75514798 T C 0.051742 7.0432e-06
15:75515190 G A 0.026947 8.8050e-06
15:75520945 A G 0.139879 -5.0648e-07
15:75521528 A G 0.037333 1.7633e-05
15:75524815 A G 0.023486 1.0827e-05
15:75530510 A G 0.168485 -1.9823e-05
15:75533633 A G 0.040890 -3.1462e-06
15:75603764 C T 0.044711 8.7411e-06
15:75610684 C G 0.534432 3.7019e-06
15:75614821 A C 0.549850 4.6883e-06
15:75628414 T C 0.071719 -2.2736e-05
15:75632867 T C 0.861736 -1.9995e-05
15:75635562 C A 0.076068 7.4771e-06
15:75637396 G C 1.512068 -1.5378e-05
15:75639219 A G 0.024955 1.7153e-06
15:75641682 C T 0.025924 1.6345e-05
15:75648138 A G 0.025760 2.2196e-06
15:75651981 A G 0.085417 9.9052e-06
15:75654511 T C 0.157697 -1.2498e-05
15:75670079 T C 0.256680 2.6601e-05
15:75682480 A G 0.048240 -6.9134e-06
15:75688688 C T 0.029140 8.8791e-07
15:75694535 T C 0.492430 1.1134e-05
15:75698201 T C 0.116573 -1.7697e-05
15:75712481 T C 1.028287 9.8558e-06
15:75714310 C T 0.181326 -4.0925e-06
15:75718459 C T 0.083221 -1.1204e-05
15:75718669 T G 0.384945 2.3878e-05
15:75736452 T C 1.039275 1.5607e-05
15:75750135 A G 0.043603 -4.8115e-06
15:75753810 G A 0.038428 1.3485e-05
15:75755467 T C 0.506431 1.7747e-05
15:75756413 C T 0.292585 -2.8580e-05
15:75759204 A G 0.035994 1.1415e-05
15:75762082 A G 0.021755 1.6373e-06
15:75764343 A G 0.505234 1.5701e-05
15:75769347 T C 0.275137 -9.4239e-06
15:75770032 A C 1.042389 1.5185e-05
15:75772586 G C 0.046462 1.6494e-05
15:75781554 G A 0.535139 1.2366e-07
15:75815153 T C 0.101369 -5.5115e-06
15:75819811 A G 0.036626 8.0212e-06
15:75827909 T G 0.114560 -4.9627e-06
15:75844953 T C 0.342600 6.1366e-06
15:75847217 A C 0.059602 -3.2442e-06
15:75854732 A G 0.208555 3.0472e-05
15:75899010 C T 0.115438 -2.7219e-06
15:75912699 T C 0.509538 1.6748e-06
15:75912889 T A 0.496779 1.4474e-05
15:75929756 T C 1.008500 1.0996e-06
15:75929991 C G 0.110481 -1.3014e-05
15:75938254 G T 0.420725 -1.3269e-05
15:75944435 T G 0.211870 3.8909e-05
15:75946981 A C 0.452982 3.3217e-05
15:75950202 G A 0.048475 5.9209e-06
15:75953903 G T 1.129472 -4.1027e-05
15:75956854 T G 0.111674 9.1153e-06
15:75958979 G T 0.246423 3.1488e-05
15:75961192 T G 0.134038 3.9211e-06
15:75962308 A G 0.760445 -1.8561e-05
15:75970070 T C 0.828663 -2.5074e-05
15:75971505 C T 1.146764 -7.8473e-06
15:75973086 C T 0.285252 2.8336e-05
15:75990056 T C 0.119419 -3.7497e-06
15:76014429 T G 0.577552 7.9208e-06
15:76015867 G A 1.197118 4.9790e-06
15:76017452 T C 0.528982 9.7216e-06
15:76020525 T C 0.603451 -7.2990e-07
15:76021782 T C 0.123665 -1.0036e-05
15:76023721 C T 1.170494 3.0232e-06
15:76026807 C T 1.702533 1.2322e-05
15:76029555 A G 0.050793 2.4939e-05
15:76031587 T G 0.557102 3.5183e-06
15:76052162 C T 0.563361 1.6982e-06
15:76065824 A G 0.649077 -2.4568e-06
15:76069175 A G 0.031574 -1.8918e-05
15:76078372 G A 0.056964 -1.7816e-05
15:76083215 A G 0.660677 -3.3859e-06
15:76092990 A G 0.036521 5.0228e-06
15:76097590 C T 1.500206 6.7003e-06
15:76100087 G A 0.035436 1.0743e-05
15:76101535 T C 0.064546 -2.1236e-06
15:76102853 T G 0.071478 -7.6854e-06
15:76103430 T C 0.674022 2.0983e-05
15:76104050 T C 0.048906 -4.4507e-07
15:76109079 G A 0.063600 -2.5598e-05
15:76109461 G T 0.036205 8.5694e-06
15:76118134 T C 0.168546 4.4581e-06
15:76119092 T C 0.209276 -2.0805e-05
15:76126986 A G 1.402743 -5.7678e-06
15:76133302 C T 0.053517 1.1642e-05
15:76133633 A G 1.541500 1.9616e-05
15:76137030 G T 0.609955 -2.5858e-05
15:76148135 G A 0.034427 3.7844e-06
15:76158947 G A 0.404936 4.9909e-05
15:76158983 A G 0.724203 1.5991e-05
15:76198065 C A 0.037476 -3.5934e-06
15:76209424 T C 0.075969 1.1041e-05
15:76218945 A G 0.053156 -3.2254e-05
15:76219765 T G 1.948459 5.4029e-06
15:76223278 G T 0.050559 -3.2512e-06
15:76236193 A C 0.051361 -3.7511e-06
15:76249694 G A 0.023187 6.6251e-06
15:76260430 T G 0.237838 1.1353e-05
15:76275641 T G 0.118270 -1.0379e-05
15:76280307 A G 1.706065 1.9727e-06
15:76300414 T G 0.031037 -1.7723e-05
15:76304264 C T 0.044164 9.6696e-06
15:76309132 A G 0.032737 3.8135e-06
15:76309608 T C 0.050739 -3.7005e-06
15:76314629 A G 0.169420 -2.8831e-05
15:76352504 T C 0.027889 1.0506e-05
15:76355712 G A 0.113972 2.3990e-06
15:76362198 G T 0.038333 -6.6123e-06
15:76373027 A G 0.100869 9.0877e-06
15:76374497 C T 1.659181 8.8815e-06
15:76374859 G A 0.020137 8.2580e-06
15:76382015 A G 0.160784 1.1307e-05
15:76382540 G A 0.547575 -1.9999e-05
15:76393693 G A 0.034484 -2.6483e-06
15:76395310 C T 0.104041 2.0109e-07
15:76395670 A C 0.542285 1.2655e-05
15:76398392 G A 1.605158 7.5090e-06
15:76401903 C T 0.081174 1.3302e-06
15:76403037 T C 0.081545 7.6217e-06
15:76406329 A G 0.596723 2.9870e-05
15:76409933 A G 0.409917 5.8757e-07
15:76411611 T C 0.021806 -6.5975e-06
15:76413529 A G 0.410172 6.5083e-07
15:76429349 C T 0.063050 -1.6176e-05
15:76435634 A C 0.196302 -9.3060e-06
15:76436753 G C 0.031200 8.0239e-07
15:76439742 A G 0.282012 1.5762e-05
15:76441682 G A 0.084955 3.2461e-05
15:76443664 G A 1.236468 -7.7295e-06
15:76446132 A G 0.340995 -2.6746e-05
15:76454335 T C 0.584028 -1.1681e-05
15:76455903 G T 0.261470 -1.7259e-05
15:76461872 A G 0.120860 -3.1508e-06
15:76469081 A G 0.159781 6.5871e-07
15:76470755 T C 1.625880 -1.5515e-05
15:76471811 C G 0.815526 -3.7338e-05
15:76479090 A G 1.478848 -1.0849e-05
15:76496232 A G 0.534272 8.5394e-06
15:76498926 G A 0.043382 1.0190e-05
15:76503889 A G 0.084421 -5.0551e-06
15:76504599 C T 1.091547 2.3240e-05
15:76508632 C T 0.117746 -1.5168e-05
15:76514945 T C 0.258478 3.5804e-05
15:76532670 C T 0.099030 6.9979e-06
15:76545844 G A 0.381086 -2.3787e-06
15:76547059 G A 0.028331 1.2170e-05
15:76578762 A G 0.181493 -5.2708e-06
15:76603164 G A 0.232725 -9.8920e-07
15:76622768 A G 0.307279 5.0830e-06
15:76632288 T G 0.106442 -1.2397e-05
15:76638231 T C 0.166408 -1.5385e-05
15:76646846 T C 0.025811 3.0086e-06
15:76648459 C A 0.042882 -9.0218e-06
15:76661925 C T 1.833235 1.7233e-05
15:76666159 T A 0.024047 -5.6624e-06
15:76674339 A G 0.050715 4.6602e-06
15:76677590 G A 0.036691 -1.0262e-05
15:76696768 C T 0.130686 1.2700e-05
15:76701191 C T 0.029925 1.9822e-06
15:76731072 T C 0.548096 -5.7511e-06
15:76732559 G T 0.505350 -2.1170e-06
15:76738959 C T 0.657852 1.0156e-05
15:76746646 C T 0.038231 5.8524e-06
15:76749742 C T 0.023833 -1.3837e-05
15:76761306 C T 0.296329 -3.7119e-06
15:76777577 A G 1.348492 -1.0726e-05
15:76780271 T C 0.060330 1.7176e-06
15:76782022 A T 0.297858 -9.9064e-07
15:76805817 A G 0.088018 2.6747e-05
15:76810519 A G 0.050613 -1.8145e-05
15:76813476 A G 0.098812 -1.8929e-05
15:76831236 A G 0.657240 1.2896e-05
15:76833838 C T 0.231222 -7.1921e-06
15:76840291 C G 0.101104 1.6884e-06
15:76848382 T C 0.092910 9.5759e-06
15:76862472 G A 0.025359 -1.3531e-05
15:76863838 G C 0.109685 -4.8545e-06
15:76868719 G A 0.062373 2.3199e-06
15:76902226 C T 0.158751 1.0672e-05
15:76938600 A C 0.146957 3.4522e-05
15:76962113 C T 0.131179 1.6398e-05
15:76962445 G A 0.058436 -1.8639e-05
15:76968773 C T 0.034695 -2.2236e-05
15:76971013 G A 0.082786 2.1442e-05
15:76971456 G A 0.548463 -7.9715e-06
15:76994111 C T 0.097962 -4.0325e-05
15:77006293 G A 0.203075 -8.8720e-07
15:77024097 G A 0.099771 -1.6033e-06
15:77031633 C T 0.995818 -4.1318e-06
15:77044170 C T 0.057134 1.6689e-05
15:77047915 C T 0.092934 4.1607e-06
15:77050197 C T 0.029334 1.1691e-05
15:77054648 C T 0.071175 -1.7736e-05
15:77065432 C T 0.137281 -2.8170e-06
15:77110524 C A 0.276389 -1.5243e-05
15:77116636 T C 0.051932 -1.3624e-05
15:77117549 A G 0.098078 -4.0502e-05
15:77169263 T C 0.029684 -8.5931e-06
15:77197745 A C 0.594894 1.0315e-05
15:77201780 G A 0.181044 2.4865e-05
15:77203393 A G 0.547395 -9.8783e-06
15:77212403 A G 0.311992 1.6829e-05
15:77219066 T C 0.130754 1.5010e-05
15:77222517 T C 0.098887 -3.9682e-05
15:77226137 T A 0.047281 -1.7269e-06
15:77227169 T G 0.034563 8.7612e-08
15:77238412 T C 0.036953 -8.1452e-06
15:77244678 G A 0.058052 -1.8967e-05
15:77247554 T C 1.963421 -1.1665e-05
15:77251809 A G 0.037038 1.5392e-05
15:77255029 T C 0.448549 -1.9279e-05
15:77256130 G T 0.746251 1.4912e-05
15:77264280 A G 0.052833 5.5381e-06
15:77276650 C A 0.069649 -5.0698e-06
15:77277663 C A 0.053153 -6.5304e-06
15:77280522 T C 0.146526 1.7076e-05
15:77283317 T C 0.054805 1.7576e-06
15:77283977 T G 0.376187 -7.8103e-06
15:77291184 T C 0.088113 -9.1590e-07
15:77294102 A G 0.042698 9.0635e-06
15:77307271 T C 0.044908 -9.3613e-06
15:77308387 A G 1.621817 -2.3808e-05
15:77312005 G A 1.468662 -3.7432e-05
15:77313571 A G 0.952960 -5.0703e-06
15:77315132 T C 0.394777 -1.9139e-05
15:77321170 G A 0.534160 -4.1368e-06
15:77323029 A C 0.572517 2.3988e-05
15:77365134 T C 0.178467 8.3761e-06
15:77371206 A G 0.044167 -7.7552e-06
15:77376183 A C 0.792699 -2.5359e-05
15:77381222 T G 1.344647 -3.1646e-05
15:77381959 G A 1.751422 4.2004e-06
15:77388577 A G 0.044364 4.7994e-06
15:77393386 T C 0.062550 5.8431e-06
15:77407114 G C 0.555364 1.5910e-05
15:77408373 G A 0.045942 -1.0273e-05
15:77409506 C T 0.170736 1.1956e-05
15:77413203 A C 0.023071 -2.6948e-06
15:77427664 A G 0.053513 -9.4036e-06
15:77436995 G T 0.436952 -6.5057e-06
15:77450964 T C 0.749875 -3.8023e-05
15:77469643 A G 0.296087 3.3530e-06
15:77471894 A C 0.032842 5.8036e-06
15:77494354 T C 0.069380 -2.5063e-05
15:77500849 C T 0.041821 1.8040e-05
15:77512389 G A 0.085285 1.0282e-05
15:77514138 C T 0.032774 -2.8681e-05
15:77518629 A G 0.045690 4.2934e-06
15:77544526 A G 0.028103 4.5579e-07
15:77551416 A G 0.062339 4.0074e-06
15:77576567 C T 0.552804 2.0807e-05
15:77576602 G A 0.022575 -1.0114e-05
15:77592548 T G 0.071587 -6.1737e-06
15:77626955 A G 0.222321 9.5927e-06
15:77633897 A G 0.052004 1.4140e-05
15:77639611 T C 0.783520 1.4195e-05
15:77642913 C T 0.079066 -5.1086e-05
15:77654106 T C 0.044449 -1.3265e-05
15:77660345 C T 0.747573 -2.7315e-05
15:77673648 T G 0.028654 -3.6909e-06
15:77693539 C T 0.073297 1.9379e-05
15:77711694 A G 0.042868 -1.0075e-05
15:77713829 A G 0.108614 1.5972e-05
15:77723195 C A 0.055108 2.5399e-05
15:77734471 G A 0.089677 2.9129e-07
15:77747190 G A 1.427330 2.3268e-05
15:77776039 T C 0.053391 -9.9028e-06
15:77777632 T C 0.877181 4.7690e-06
15:77812028 G A 0.094308 9.8767e-06
15:77812629 A G 0.169855 6.3203e-06
15:77830430 C T 0.770736 2.5016e-05
15:77832762 A G 1.439056 3.8626e-05
15:77837982 T G 0.639326 3.7418e-06
15:77841603 T C 0.234455 -1.5414e-05
15:77845240 A C 0.076962 1.1701e-05
15:77845959 A G 1.269405 2.8604e-05
15:77848578 T C 0.596954 1.5954e-05
15:77850113 A G 0.026757 -3.3973e-05
15:77859960 G C 0.126065 -1.1662e-05
15:77862296 C A 1.337211 -3.0382e-06
15:77865468 A G 0.088535 2.7693e-05
15:77867248 A C 0.076214 -3.4878e-05
15:77867705 A G 0.179602 -6.6286e-05
15:77873549 A G 0.724897 -4.2697e-05
15:77874366 G T 0.075768 1.6648e-05
15:77884909 T C 0.192100 1.1606e-05
15:77884996 A G 0.518470 4.2125e-05
15:77898636 G A 0.042001 -1.6537e-06
15:77904838 T C 0.049658 1.0723e-06
15:77909533 T C 0.052075 1.4285e-05
15:77910202 T G 1.211469 -7.4356e-06
15:77915513 C T 0.210422 -1.5133e-06
15:77919580 T C 0.071196 2.7841e-05
15:77926923 T C 0.044262 -4.6019e-05
15:77928379 C T 0.103283 9.7598e-06
15:77935943 T C 0.049291 1.6419e-05
15:77938853 A G 0.048315 -1.1358e-05
15:77944442 T C 0.101617 1.3762e-05
15:77945548 C T 0.210384 1.3172e-06
15:77953878 C T 0.311155 2.2675e-05
15:77956355 T C 0.492247 -7.4384e-06
15:77963887 G A 0.457096 8.7184e-06
15:77973462 A C 0.023741 8.7593e-07
15:77974000 T G 0.235499 -4.1662e-05
15:77974194 T C 0.096766 6.8587e-06
15:77976338 T C 0.093441 2.3573e-06
15:77983802 C T 1.109226 -5.5368e-06
15:77983968 T G 0.207464 1.2190e-05
15:77988578 A G 0.199488 3.0250e-05
15:77993282 G A 0.124488 -3.7198e-06
15:77994464 T C 0.978421 -8.7974e-06
15:77997600 G T 0.085400 9.1324e-06
15:78000321 G A 1.051953 8.6513e-06
15:78018233 A C 0.094348 -1.5877e-05
15:78020056 C T 0.034971 3.3397e-06
15:78023145 A G 0.049620 4.8741e-06
15:78024644 T C 0.169559 3.0553e-05
15:78025619 A G 0.346265 2.4403e-05
15:78025943 A G 0.084241 -2.6301e-05
15:78026325 T C 0.843533 -6.9416e-06
15:78040172 T C 0.024843 -1.3672e-05
15:78040436 C T 1.025169 -1.4559e-05
15:78055838 T C 0.075796 5.0377e-06
15:78062266 A G 0.021154 1.5436e-05
15:78062524 T C 0.019913 5.0356e-06
15:78064905 C T 1.743188 -2.4786e-05
15:78065182 A G 0.053823 2.5613e-05
15:78065743 A C 0.040312 2.7113e-06
15:78066320 A G 0.022697 -1.3236e-05
15:78068744 C T 0.097891 7.6261e-06
15:78081050 T G 0.418607 -4.5301e-06
15:78096406 A G 0.166517 -2.9237e-06
15:78099656 C T 0.074296 -1.5708e-05
15:78099863 A G 0.192495 -1.9622e-05
15:78115639 G T 0.084870 4.5744e-06
15:78129578 A G 0.068581 -4.5024e-06
15:78129964 A G 1.895258 1.0312e-05
15:78132347 A G 1.223729 -1.0076e-05
15:78133547 T C 0.023211 2.0011e-06
15:78139187 T C 1.443803 -1.7172e-06
15:78143499 T C 0.219224 9.1258e-06
15:78149334 A G 0.128642 1.4338e-05
15:78151025 G A 1.869454 -9.5551e-06
15:78152728 G A 0.039564 -4.2896e-07
15:78156790 T C 0.180350 -2.3511e-05
15:78170290 G A 0.100584 -4.7945e-06
15:78170713 A G 0.177954 -9.3451e-06
15:78171021 T C 0.070655 -1.3745e-05
15:78182285 A G 0.758572 3.5962e-05
15:78188471 T G 0.284779 6.0381e-06
15:78191787 A G 1.978809 -8.0984e-06
15:78193017 C T 0.994244 3.5327e-05
15:78194624 A G 0.088623 -4.4697e-05
15:78194819 A G 0.505509 2.3101e-06
15:78207914 C T 0.487878 4.1586e-05
15:78214612 A G 1.901024 3.1066e-06
15:78229596 G A 1.900640 5.9933e-06
15:78231117 T C 0.080219 2.2692e-05
15:78234477 G A 0.984184 2.6068e-05
15:78256069 T C 0.038840 9.5321e-07
15:78262991 G A 1.909905 -9.0799e-07
15:78263664 C T 1.791557 -5.7872e-06
15:78267054 G A 0.033546 -1.1710e-06
15:78273203 A G 0.025199 2.3901e-06
15:78273478 T C 0.430288 4.6390e-05
15:78274285 T C 0.047856 -7.2233e-06
15:78277263 T C 0.195473 -3.1931e-05
15:78277602 T C 1.130733 -1.4603e-05
15:78278331 G A 1.772650 1.7591e-06
15:78280257 A G 0.044966 -1.6784e-07
15:78295562 T G 0.053200 -3.1063e-05
15:78295885 G A 0.140963 -9.6686e-06
15:78298023 A G 0.041845 1.4484e-05
15:78322564 T C 0.058749 1.3724e-05
15:78330014 C T 0.045255 2.3440e-06
15:78333972 T C 1.910523 -4.3757e-06
15:78337225 A G 0.598002 -1.3405e-05
15:78337303 T C 0.086774 6.2820e-06
15:78339409 G A 0.090840 -1.4246e-05
15:78340216 C T 0.533215 2.9691e-05
15:78344922 A G 1.240816 -2.6729e-05
15:78345236 G A 0.034756 6.5570e-06
15:78350242 A G 0.023323 1.0959e-05
15:78357812 T C 0.027137 -4.6133e-06
15:78365895 A G 0.084210 9.4723e-07
15:78369815 A G 0.370825 3.7778e-05
15:78374623 A G 0.025927 -3.7063e-05
15:78377610 C T 0.273968 -1.6794e-05
15:78378529 C T 0.649033 -8.2855e-06
15:78379184 A G 0.244706 2.5968e-05
15:78380777 A C 0.060490 -1.3472e-05
15:78384669 T C 0.093172 7.6342e-06
15:78385810 A G 0.572187 -3.7692e-06
15:78386264 C T 1.609469 1.2877e-05
15:78390414 C T 0.879435 3.2106e-07
15:78390909 T C 0.415421 -4.5008e-06
15:78394979 C G 0.604206 1.4220e-05
15:78407493 C T 0.483278 3.0126e-05
15:78410208 G A 0.060289 -1.1113e-05
15:78410289 C T 0.108145 -2.6440e-05
15:78420311 C T 0.495341 -1.9075e-06
15:78424369 C A 0.028538 2.4473e-05
15:78431085 A G 0.037272 2.2331e-05
15:78432059 T C 0.385965 1.4722e-05
15:78432849 C T 0.127123 3.9094e-05
15:78433235 C T 1.861488 8.2907e-06
15:78454795 C T 1.623089 1.7484e-05
15:78458797 T C 0.848249 8.0369e-06
15:78461457 G A 0.183539 -1.2311e-05
15:78466006 A G 0.025533 4.6736e-08
15:78466127 C T 0.978010 8.9183e-07
15:78468259 C T 0.033842 -1.2221e-05
15:78475202 C T 0.022503 -1.2498e-05
15:78484602 G A 0.110263 6.8848e-06
15:78492586 G T 1.426674 1.3302e-05
15:78493386 G A 0.034797 -1.4464e-05
15:78499900 C T 0.027256 -1.4118e-05
15:78500107 A G 1.513428 1.4690e-05
15:78502550 C G 0.220166 2.0247e-05
15:78503501 G A 0.778865 7.2792e-06
15:78504289 C T 1.244736 -9.4486e-06
15:78507316 A G 1.107298 1.0749e-05
15:78507618 A G 0.130149 -1.0761e-05
15:78508801 A G 0.030129 -8.0092e-06
15:78509588 T C 0.639870 1.9112e-05
15:78510248 A G 0.037044 5.8145e-06
15:78516053 A G 0.469376 7.0156e-07
15:78520204 A G 1.144295 1.0775e-05
15:78524231 T C 0.076149 8.6997e-06
15:78526317 T C 0.482241 -2.9493e-05
15:78527575 A G 0.385662 -3.0226e-05
15:78527616 T G 0.467955 -4.6540e-06
15:78530940 A G 1.269620 7.1583e-05
15:78536529 T C 0.783921 1.5748e-05
15:78539421 A G 0.148973 7.4711e-06
15:78549669 T C 0.196435 5.8642e-06
15:78554941 T C 0.025917 4.8066e-06
15:78559937 C T 0.845373 -1.0937e-05
15:78559999 A G 1.670428 1.5974e-05
15:78562867 C T 0.043763 -2.2229e-05
15:78563103 C A 0.831943 2.8214e-05
15:78564387 A G 0.074385 -7.2021e-06
15:78566039 C T 0.224701 1.2057e-05
15:78567384 A C 0.096385 -2.0901e-05
15:78586642 T C 0.032927 -2.7306e-05
15:78588264 A G 0.211843 2.8060e-06
15:78591510 T C 0.775629 -1.2120e-06
15:78594423 T C 0.120014 -2.7306e-07
15:78599270 G T 0.389103 -2.8480e-05
15:78610259 A G 1.915871 1.8250e-05
15:78617815 C T 0.640285 -3.8866e-06
15:78621679 G T 0.033192 -3.7623e-06
15:78628956 C T 0.690558 6.4261e-07
15:78632374 G A 1.668551 7.6460e-06
15:78633419 C G 0.072103 -2.0820e-05
15:78634089 A G 0.073637 1.2934e-05
15:78635188 T C 0.029320 -1.0790e-05
15:78637573 C T 0.043161 2.4411e-06
15:78637877 G A 0.251978 -2.7330e-06
15:78648734 A G 1.038299 -1.2447e-05
15:78654811 T G 0.629532 -7.3599e-06
15:78656319 C A 1.040451 -6.0911e-06
15:78663003 T G 0.235377 -1.1459e-05
15:78667023 C G 0.622742 -1.8910e-05
15:78667572 A G 1.476693 -2.5513e-05
15:78681365 C A 1.102790 1.8384e-05
15:78681797 A G 0.087467 4.2280e-06
15:78684517 T C 0.335607 1.3327e-05
15:78687699 T C 0.115614 2.1544e-07
15:78687742 T C 0.186021 3.4768e-05
15:78687925 T C 0.233425 -8.2615e-08
15:78690565 C T 0.024747 -1.6711e-06
15:78691469 G A 0.243961 2.7895e-05
15:78696492 G A 1.141949 2.8953e-05
15:78701365 A C 0.021582 1.1192e-05
15:78704046 A G 0.251872 -5.7694e-06
15:78708932 T C 0.450374 -3.1456e-05
15:78709976 G T 0.438285 1.6932e-05
15:78711803 T G 1.524691 3.6687e-05
15:78713841 A G 0.065919 -3.0824e-05
15:78714008 G A 0.929100 -6.1121e-06
15:78714172 C G 0.041607 1.6462e-05
15:78720046 C G 0.079212 -1.0176e-05
15:78720757 C T 0.035141 1.5287e-05
15:78722263 T A 0.088705 -3.8272e-06
15:78724469 T C 0.555313 2.0099e-05
15:78741384 C T 1.563364 4.6063e-05
15:78745969 T C 0.059745 -4.5676e-06
15:78750388 T A 0.087382 -1.7066e-06
15:78765189 T C 0.327063 -5.5909e-05
15:78774737 G A 0.043198 -8.8478e-06
15:78780784 A G 0.052259 -2.0175e-05
15:78789488 T C 1.234442 9.4911e-04
15:78790189 G A 0.058433 -9.8758e-05
15:78800416 A G 1.948765 3.6555e-05
15:78802296 A C 0.055692 -1.3784e-05
15:78802869 T C 1.319791 -2.9185e-04
15:78806023 C T 0.669207 1.8273e-04
15:78807407 A T 0.033247 -3.9127e-05
15:78814046 A G 1.328494 -1.6894e-04
15:78825917 G A 0.187266 2.6746e-05
15:78826166 T C 0.026961 2.9366e-05
15:78826180 A G 1.328470 -1.6045e-04
15:78828352 T C 0.049420 -2.9349e-05
15:78834476 G A 0.116553 7.8897e-06
15:78841220 C T 1.123550 6.9093e-06
15:78841353 C T 0.094450 -4.0731e-06
15:78843296 A G 0.049797 1.7434e-05
15:78851724 G A 0.040794 1.9203e-05
15:78857939 G T 0.670346 1.5940e-04
15:78857986 G C 0.670088 1.2181e-04
15:78858750 G C 0.112296 4.4338e-06
15:78859918 G C 0.032513 -4.9050e-06
15:78864024 T C 0.079250 -1.5603e-05
15:78865130 C T 0.028185 2.7179e-06
15:78867482 C A 0.660905 2.5057e-04
15:78871288 C T 1.115975 1.0290e-05
15:78873119 T C 0.455216 -1.4629e-04
15:78877150 G A 1.233493 9.8201e-06
15:78878565 T C 0.041464 -4.9541e-05
15:78880752 A G 0.037299 5.0285e-05
15:78887438 G T 0.113411 3.7049e-06
15:78888400 A G 0.561052 -1.7547e-04
15:78890321 T C 0.875199 -9.2008e-06
15:78894339 A G 0.661748 2.4823e-04
15:78896129 G A 0.664390 2.1911e-04
15:78896547 A G 1.543536 1.7456e-04
15:78897581 G A 0.099812 4.6546e-06
15:78898723 T C 0.763903 2.8419e-04
15:78907656 C T 0.456297 -1.6112e-04
15:78909398 T C 0.040118 2.0886e-05
15:78909452 C T 1.238294 8.9077e-06
15:78911181 C T 0.786032 2.2390e-04
15:78911230 T C 0.111905 3.9889e-06
15:78911672 C G 0.671812 2.6031e-04
15:78912278 G C 1.105058 5.1217e-06
15:78917316 T C 0.062781 -1.2329e-05
15:78918804 T C 0.029806 -1.2546e-05
15:78922194 A G 0.098819 1.7184e-05
15:78922240 T C 0.020474 -1.1014e-05
15:78923092 T C 0.025832 -7.9911e-06
15:78923505 A G 0.098180 6.8285e-06
15:78925414 C T 0.049872 -2.3475e-05
15:78926018 C T 0.714160 5.9119e-06
15:78930510 G A 1.615188 8.7403e-05
15:78945040 G C 1.568250 -7.3838e-06
15:78946820 C T 0.029255 -2.8067e-05
15:78953279 T C 0.028480 -3.2630e-05
15:78953376 A G 0.093244 3.2367e-05
15:78953930 T G 0.027600 -3.0550e-05
15:78956806 C T 0.819673 1.7601e-05
15:78959037 G C 0.306134 -2.5580e-05
15:78961891 G A 0.025927 -2.3633e-05
15:78964362 T C 0.687645 -7.5712e-06
15:78965966 A G 1.673665 -2.0682e-05
15:78969097 C T 0.035158 -2.3939e-06
15:78971672 T C 0.024829 2.2886e-05
15:78973695 G C 0.038904 2.3234e-05
15:78974938 C T 0.042484 -6.5512e-06
15:78975416 A G 0.036147 5.2664e-06
15:78975525 A G 0.036589 8.4625e-06
15:78977330 T A 0.038931 -9.9404e-06
15:78978554 T C 0.030938 -3.2816e-05
15:78978696 T C 0.038132 -1.0229e-05
15:78983342 T G 0.035623 -1.9555e-06
15:78985342 A C 1.960038 7.8278e-06
15:78986101 A T 1.961324 9.0725e-06
15:78986805 G A 0.037806 -7.3394e-06
15:78987225 A G 0.179347 -1.2280e-05
15:78987885 G A 0.069924 9.7794e-06
15:78990300 A G 0.425022 -5.6933e-06
15:79001706 T G 0.038874 2.1029e-05
15:79001959 C T 1.962847 -3.7332e-06
15:79007950 T C 0.826034 1.3082e-05
15:79021140 C T 1.524317 1.0080e-05
15:79033110 G A 0.067004 -4.6812e-05
15:79033489 C T 1.522237 1.0295e-05
15:79045857 G A 1.519517 1.0817e-05
15:79049237 T C 0.386305 2.5634e-06
15:79058013 T C 1.528013 1.5738e-05
15:79061002 A G 0.860515 1.5423e-05
15:79066967 A G 0.020086 7.5308e-06
15:79079074 A G 0.878905 1.4441e-05
15:79080234 T C 0.849687 7.4332e-06
15:79082431 G A 0.510082 -9.0910e-06
15:79083280 T C 0.197183 3.7315e-05
15:79084411 T A 0.035858 -1.0227e-06
15:79084808 C T 1.485189 6.1296e-06
15:79085498 C T 0.108203 1.4554e-05
15:79089074 T C 0.040159 -2.2343e-06
15:79089111 G A 0.898770 9.8747e-06
15:79094518 G T 0.084826 -2.5427e-05
15:79105051 G A 0.190121 9.9743e-06
15:79107453 A G 0.110171 -8.4615e-07
15:79110977 C T 0.119371 6.8182e-06
15:79111093 T C 0.810841 -2.6510e-05
15:79113590 T C 0.053602 -6.0248e-06
15:79125587 T G 0.054050 5.0534e-07
15:79129823 G A 1.009992 1.9383e-05
15:79133739 T C 0.782921 1.4591e-05
15:79151207 G A 0.113758 1.7805e-05
15:79151286 A G 1.695967 1.4651e-05
15:79156406 C T 0.055631 -1.7990e-05
15:79164618 T C 0.055947 1.2282e-05
15:79165441 T G 0.552226 1.7872e-05
15:79169087 T C 0.250404 -1.2118e-05
15:79171941 G A 0.047604 3.9812e-06
15:79178666 G T 0.043950 1.4713e-05
15:79187811 G T 0.032162 5.8193e-06
15:79189155 C T 0.262650 1.2307e-05
15:79190243 T C 0.068517 -3.4169e-06
15:79197423 G A 0.024098 -7.0890e-06
15:79198760 G T 0.105048 -1.2254e-05
15:79212333 T C 0.032614 -4.0572e-06
15:79213630 T C 0.194521 2.2796e-05
15:79214192 T C 0.094869 -1.5996e-07
15:79214429 A G 0.050810 -3.4536e-06
15:79222149 G A 0.190883 3.4009e-06
15:79224727 C T 0.054353 4.8993e-06
15:79229644 G A 0.177311 -3.7469e-07
15:79231478 C T 0.257540 5.7470e-06
15:79235446 C T 1.369714 -5.0247e-06
15:79237247 G C 1.404320 -1.2979e-05
15:79238656 T C 0.042875 4.5387e-06
15:79239974 T C 0.032319 3.9720e-06
15:79241976 A G 0.271976 -1.1127e-05
15:79247482 T C 0.274658 -1.4512e-05
15:79253894 A G 0.040516 1.0704e-05
15:79256158 T G 1.648261 8.0051e-06
15:79261077 G A 0.788776 -2.1682e-05
15:79262725 C T 0.352218 -1.3454e-05
15:79263122 G T 0.167037 2.4202e-05
15:79264798 G C 0.036585 -3.0484e-05
15:79265232 C T 0.037840 -3.0078e-05
15:79266570 T C 1.125304 -6.2312e-06
15:79267329 T G 0.789238 2.1272e-05
15:79275755 A G 0.280363 9.3730e-06
15:79276510 A G 0.033386 7.4113e-06
15:79277247 C A 1.717206 -6.1308e-06
15:79277511 G A 0.551682 -5.7480e-06
15:79284127 A C 0.041349 -2.8118e-05
15:79286899 A G 0.510225 1.6430e-05
15:79291937 T G 1.056695 -4.0992e-06
15:79293526 T C 0.353279 -1.1757e-06
15:79293562 A G 0.138839 -1.3968e-05
15:79296172 A G 0.471124 1.8274e-05
15:79297010 A G 0.550887 5.0654e-05
15:79297427 G T 0.065219 -3.4362e-05
15:79298523 A G 0.191471 -1.2306e-05
15:79299563 C G 0.077564 2.1455e-05
15:79299593 G A 0.147406 -7.7740e-06
15:79303453 C T 1.702937 2.4867e-06
15:79304470 A G 1.661578 1.3459e-05
15:79306094 C T 0.021453 -1.1563e-05
15:79309257 A G 0.958777 2.0764e-05
15:79309970 G A 0.188065 -1.4010e-05
15:79318909 G C 1.092037 4.1081e-05
15:79319073 T C 0.500937 -2.3105e-05
15:79323070 T C 0.035487 -5.3498e-07
15:79327299 G A 0.064818 5.3571e-06
15:79327686 T C 1.638425 -9.1795e-07
15:79328013 A G 0.485899 -2.2037e-05
15:79328953 T C 0.103582 7.9141e-06
15:79332086 C T 0.927910 -9.7113e-06
15:79334460 G A 0.499254 2.4248e-05
15:79336004 A C 0.330075 1.2749e-05
15:79340207 G T 0.280560 -3.6203e-05
15:79340599 G T 0.041247 -7.1167e-06
15:79342669 C T 0.637263 -6.9282e-06
15:79343724 T C 0.275386 2.4035e-05
15:79344073 C T 0.158401 1.7375e-05
15:79344324 G T 0.217803 1.0589e-05
15:79344377 T C 0.160414 -3.9414e-05
15:79344416 T C 1.134562 -1.2926e-05
15:79346179 C T 0.087457 -1.2947e-06
15:79347179 C A 1.105055 -1.7828e-06
15:79347371 T G 0.515423 3.1967e-05
15:79348462 T C 0.256782 1.4884e-06
15:79349940 A G 0.031795 -1.4660e-05
15:79350155 T C 0.021878 -5.3789e-06
15:79350422 G A 0.271891 -5.7085e-06
15:79350840 G A 0.191679 3.0671e-05
15:79352692 G A 1.545893 -4.3826e-05
15:79355216 C T 0.688297 -3.9042e-06
15:79355941 C T 0.327586 -4.4662e-05
15:79356023 G C 0.140946 1.2120e-05
15:79357330 A C 0.412596 1.2401e-05
15:79360375 G A 0.234044 -1.6309e-05
15:79362986 G A 0.304043 -1.0716e-05
15:79364126 G A 0.292980 -3.5292e-05
15:79366481 A G 0.147678 2.9390e-05
15:79367703 A G 0.470233 -3.5530e-05
15:79369313 A G 0.251403 5.3950e-06
15:79369696 C T 1.729531 -5.4287e-06
15:79370000 A G 0.771478 -1.1171e-05
15:79372875 G A 0.880374 1.2392e-06
15:79379541 A G 0.841119 -5.9748e-06
15:79396743 A G 0.178321 -3.0032e-05
15:79397622 G T 0.020977 1.7060e-07
15:79401152 G A 0.202187 1.0735e-05
15:79408954 G A 0.115601 1.3191e-06
15:79410349 T C 0.057552 -8.7209e-06
15:79414020 T C 0.107628 3.6582e-06
15:79423016 G C 0.058368 4.8838e-05
15:79426379 G T 1.818847 8.3213e-06
15:79427450 C T 0.556476 3.7345e-06
15:79432992 A C 0.969126 2.2988e-05
15:79443894 A G 0.554287 4.6244e-06
15:79451869 G A 1.023044 -1.0938e-05
15:79456848 A G 0.059082 3.2879e-06
15:79463978 T C 0.039509 -1.6769e-05
15:79466947 C T 0.182084 -1.2650e-05
15:79467784 C A 0.068075 9.9292e-06
15:79467979 T C 0.053455 1.7538e-05
15:79468082 G A 1.164762 8.7524e-06
15:79471916 A T 0.351239 -5.3473e-05
15:79473844 A G 0.128595 8.3530e-06
15:79478650 A G 0.532055 -7.8478e-06
15:79481083 C A 0.743317 -3.3654e-07
15:79483071 T G 1.672554 8.1546e-06
15:79484083 G T 1.322810 -9.7236e-06
15:79484487 T C 0.040465 1.4077e-05
15:79484783 A G 0.032665 8.9094e-06
15:79485188 G A 0.041682 -3.9206e-05
15:79487771 T C 0.422537 1.3156e-05
15:79496839 G A 0.934618 -7.1224e-06
15:79504405 T C 1.013698 -1.3947e-06
15:79504879 A G 0.976545 -4.1550e-06
15:79506573 T C 0.090347 -6.8683e-06
15:79507745 T G 0.216219 1.3247e-05
15:79510909 A C 0.944182 2.7551e-05
15:79514363 C A 0.049532 -1.5360e-05
15:79515988 T C 1.141079 3.7780e-05
15:79516089 A G 0.091064 6.1679e-06
15:79517446 A G 0.334424 -2.0692e-06
15:79519692 A C 0.055645 -2.5282e-05
15:79520757 A C 0.695872 -3.1884e-05
15:79525979 A G 0.237988 2.1858e-06
15:79530846 G C 0.311006 1.1429e-05
15:79531248 A G 1.544771 1.7748e-06
15:79533372 A C 1.587653 -9.4383e-06
15:79534798 C T 0.036487 -1.2867e-05
15:79539474 G C 0.100030 1.0481e-05
15:79542799 A G 0.148236 2.0787e-05
15:79544836 T C 0.137247 -1.5729e-05
15:79547515 T G 1.452792 -2.5218e-05
15:79551142 T G 0.048658 -1.7769e-05
15:79557852 A G 0.143993 -2.5956e-05
15:79558715 A G 0.063662 9.4948e-06
15:79568775 A C 0.184944 1.5861e-05
15:79575521 C T 0.627757 -9.5450e-05
15:79577574 A G 0.044983 -2.8162e-06
15:79577969 A G 0.185627 2.8898e-05
15:79586361 C T 1.307772 -2.6153e-05
15:79591718 A G 0.031251 -1.4482e-05
15:79591776 C A 0.852451 3.0882e-05
15:79592574 T C 0.029871 7.6300e-06
15:79600248 C T 0.059993 7.7167e-06
15:79600439 C T 0.080253 2.0107e-05
15:79601014 G A 0.039363 -2.0006e-05
15:79601017 C G 0.172364 2.2180e-05
15:79604782 G A 0.802120 1.3703e-05
15:79607877 G A 0.742259 6.8674e-06
15:79614224 G A 0.315708 -6.1438e-05
15:79618832 C T 0.028406 4.6981e-06
15:79622038 T C 0.403066 7.7166e-06
15:79622174 T C 0.217442 -8.0326e-06
15:79624911 G A 0.374348 4.3184e-05
15:79625730 C T 0.423016 -3.5595e-05
15:79640824 G A 0.199124 -2.0040e-05
15:79643149 A G 0.125780 8.0503e-06
15:79643824 T C 0.035960 3.3163e-07
15:79647387 C G 0.089252 -1.8949e-05
15:79651569 C T 0.234982 -3.6825e-06
15:79667229 G T 0.234795 -3.7511e-05
15:79669461 G A 0.049590 -5.4301e-07
15:79697244 G A 0.938317 3.7263e-05
15:79700040 A G 0.890828 -1.0091e-05
15:79700740 G T 1.863932 2.5594e-05
15:79703263 A G 0.032213 -5.6510e-06
15:79707121 A G 0.081854 3.2505e-06
15:79712123 C T 0.030194 -1.2137e-05
15:79712983 C T 0.062186 -3.7229e-06
15:79714619 T C 0.024611 2.7622e-05
15:79717219 C T 0.402366 2.3215e-07
15:79719053 G A 0.738652 2.2219e-05
15:79722776 T C 0.144951 6.4704e-07
15:79725817 A G 0.637429 8.1105e-06
15:79726297 C T 0.037449 -5.7854e-06
15:79727801 G A 0.023863 5.2990e-06
15:79729113 T C 1.188588 -3.9412e-06
15:79732462 C A 0.384636 5.4940e-06
15:79739818 A G 0.303682 -2.2689e-05
15:79741339 C A 1.227258 9.2260e-06
15:79741627 A G 0.437941 -2.2346e-05
15:79744442 A G 0.077543 -3.7136e-05
15:79747988 C T 0.114078 7.6669e-06
15:79748603 T C 0.114907 9.2483e-06
15:79749261 C A 0.099159 1.1795e-05
15:79749447 T G 0.114258 8.6189e-06
15:79750127 G A 0.657311 3.8832e-05
15:79750256 G A 0.098755 9.5721e-06
15:79750307 C T 1.782017 1.5967e-05
15:79751012 G A 0.292837 -3.3220e-05
15:79751987 T C 0.502501 -1.5867e-06
15:79753698 G A 0.048390 1.0830e-05
15:79755604 G A 0.401981 -2.0277e-05
15:79756728 C T 0.564887 3.7937e-05
15:79765416 G A 1.074412 3.7862e-06
15:79766794 A G 0.492036 -1.9827e-05
15:79768949 C G 0.053816 6.0799e-05
15:79769942 A G 0.045377 -1.7083e-05
15:79770487 T C 0.521645 4.3213e-05
15:79771516 C T 1.580312 9.2981e-06
15:79772589 G C 1.016088 3.0407e-05
15:79773059 G A 0.094920 2.3603e-06
15:79774481 A G 0.051664 -6.4546e-06
15:79784639 T C 0.435602 -8.6745e-06
15:79792930 T C 1.963897 3.8247e-06
15:79797365 A G 0.040081 -1.5416e-05
15:79801414 C T 0.028008 -9.4198e-06
15:79808229 A G 0.045017 -1.8941e-05
15:79813527 A G 0.674508 -3.0279e-05
15:79820928 C A 0.093125 2.3514e-05
15:79823903 C T 0.476992 -3.9407e-05
15:79835141 T C 0.475309 -1.5553e-05
15:79842598 G C 0.039707 4.9035e-06
15:79842769 A G 0.166160 5.4845e-06
15:79843627 C T 0.940534 2.9511e-05
15:79845542 T G 0.126446 3.3338e-06
15:79851619 G T 0.023646 2.1989e-05
15:79855059 G T 0.480864 3.5539e-05
15:79856167 C T 0.295955 -9.1149e-06
15:79863045 A G 0.809117 1.5948e-05
15:79866347 A G 0.295842 -6.3261e-06
15:79868076 C T 0.214760 -1.1590e-05
15:79876342 T C 0.067469 8.7020e-07
15:79884101 G A 0.088888 2.3930e-05
15:79890495 A C 0.271795 1.0193e-05
15:79901820 C T 0.801199 2.8965e-05
15:79906512 T G 0.040669 1.7197e-05
15:79909580 C T 0.140436 3.9850e-05
15:79916577 C G 0.089171 -1.2333e-05
15:79926295 T C 0.050402 2.2776e-05
15:79953711 C A 0.114822 -1.9672e-05
15:79956938 A G 0.179823 1.6946e-05
15:79964622 C T 0.065851 2.2029e-06
15:79967316 A G 0.189306 2.6078e-05
15:79969099 T C 0.094729 1.2325e-05
15:79975144 T C 0.051375 1.4413e-05
15:79975476 G A 0.251614 9.0410e-06
15:79979621 C T 0.562895 1.5793e-05
15:79980655 T C 0.031605 -1.0994e-05
15:79984138 G C 0.107224 -3.4635e-06
15:79987715 C T 0.149929 1.4110e-06
15:79992961 A G 0.890743 1.8472e-05
15:79993117 C A 0.021922 9.3829e-06
15:79994449 A G 0.128625 3.6127e-05
15:79994582 T C 0.346449 -8.1043e-07
15:79994627 T G 0.089402 1.5366e-07
15:80002637 C T 0.808270 -8.7309e-07
15:80009422 T C 0.057406 -6.4279e-06
15:80010289 T C 1.567553 5.6563e-06
15:80013210 A C 0.613889 -9.3595e-06
15:80014187 A G 0.099411 8.0304e-06
15:80018493 T G 0.087093 -1.0259e-05
15:80019952 T C 0.094964 -4.9671e-06
15:80023074 G A 0.152149 -1.4062e-05
15:80023665 T C 1.663214 2.4942e-05
15:80025000 A G 0.035181 -6.2406e-07
15:80026895 G T 0.464579 6.1980e-06
15:80029844 G A 0.070410 -9.7955e-06
15:80032163 C T 0.072797 -1.4585e-05
15:80034687 C T 0.344807 1.3834e-05
15:80045090 C A 1.911248 1.1246e-05
15:80047376 G A 0.042481 -7.4916e-06
15:80052449 C T 0.159180 -1.1299e-05
15:80054891 G A 1.715370 2.1187e-05
15:80061726 T C 0.317319 2.0449e-05
15:80063413 A G 1.928413 5.2133e-06
15:80067234 A C 0.023024 1.6692e-06
15:80070857 G A 0.527489 2.4395e-05
15:80071025 G A 0.056372 1.3273e-05
15:80072851 A G 0.061027 -8.6168e-08
15:80073246 A G 0.078689 6.6983e-06
15:80075455 C A 0.361211 -9.7165e-06
15:80079271 A G 0.044912 -2.2712e-05
15:80079737 T C 0.032880 -4.4477e-06
15:80081400 C T 0.029235 1.5386e-05
15:80089912 G A 0.033913 -9.8355e-06
15:80094369 T C 0.034144 -1.1796e-06
15:80098328 G T 0.261011 -1.1944e-06
15:80098495 A G 1.521410 -3.0087e-06
15:80100746 T G 0.023173 1.8316e-05
15:80102000 C T 0.048471 -2.6786e-06
15:80106482 G T 0.307953 -2.8196e-05
15:80106535 G T 0.335906 2.8516e-05
15:80116091 T C 0.044035 -5.7707e-06
15:80117232 A G 0.966930 -4.3160e-06
15:80120033 C A 0.051667 6.3047e-06
15:80121160 T C 0.759660 -1.2474e-05
15:80125261 C T 0.034195 9.9973e-06
15:80129288 T C 0.541180 3.8273e-05
15:80137560 C T 0.200284 1.6855e-05
15:80141997 A G 1.976936 8.7146e-07
15:80158042 C A 1.084156 1.3921e-05
15:80162265 C A 0.396688 -2.7919e-06
15:80184764 A G 0.044565 -1.0203e-05
15:80184983 T C 0.304668 7.4164e-06
15:80187102 C T 0.264520 2.2831e-05
15:80189230 A C 0.045286 -2.1049e-05
15:80191343 A G 1.139070 2.6867e-05
15:80192975 T C 0.087318 -6.2937e-06
15:80196750 C T 0.701727 7.5606e-07
15:80209849 A C 0.427161 3.0415e-05
15:80225015 G A 0.269626 -7.1288e-05
15:80231826 G A 1.784278 -6.1849e-06
15:80234352 G C 0.427256 3.0849e-05
15:80241046 A G 0.066147 -7.7910e-07
15:80241447 A G 0.095324 7.1080e-06
15:80242152 C T 0.256044 2.9899e-05
15:80245590 C A 0.733858 2.6522e-06
15:80246900 A G 0.057358 2.3384e-06
15:80248207 A G 0.264207 -2.9460e-05
15:80251060 G C 0.073355 4.0305e-07
15:80260014 C T 0.520149 4.0608e-05
15:80263217 T C 0.520295 5.2861e-05
15:80263345 C A 0.525453 4.7961e-05
15:80263406 T C 0.521036 5.2023e-05
15:80270607 C T 0.021755 1.6790e-06
15:80271752 G A 0.656819 6.2624e-05
15:80275040 G A 0.213414 -1.4309e-05
15:80283057 A G 0.062700 -1.2349e-05
15:80288030 T G 0.533123 1.2515e-05
15:80294223 C T 0.045214 -6.9221e-06
15:80294658 G A 0.035532 5.4718e-05
15:80310489 T C 0.688675 1.8013e-05
15:80312547 G C 0.300877 2.3961e-05
15:80322856 G T 0.901035 -2.0978e-06
15:80323092 T C 0.230202 -9.9386e-06
15:80327568 A G 0.130353 -8.2393e-06
15:80328789 C T 0.370179 -1.9304e-05
15:80329126 G A 0.639078 -2.7633e-06
15:80331596 C G 0.099819 5.9079e-06
15:80352988 T C 0.033536 2.4303e-05
15:80356389 G A 0.088011 1.5983e-05
15:80358561 G A 0.065083 7.6077e-06
15:80376279 A G 0.118769 -7.9723e-06
15:80381315 G A 1.912618 2.6809e-05
15:80383337 A G 1.548616 1.0163e-05
15:80386321 C A 0.094977 5.7395e-07
15:80388374 T G 0.215899 4.7565e-06
15:80388401 C A 0.040250 -1.3000e-05
15:80392761 G A 0.084190 4.5044e-06
15:80397200 G A 0.031557 -4.0877e-06
15:80400747 A G 0.028382 9.3517e-07
15:80413971 G A 0.052935 -8.1034e-06
15:80414718 C A 0.955588 -5.8623e-06
15:80415304 A G 0.122088 4.1089e-05
15:80415427 G A 0.083350 2.3673e-06
15:80421200 C T 1.615817 -2.1613e-06
15:80421421 G A 0.135014 -1.8417e-06
15:80426083 A G 1.364556 5.3761e-07
15:80432222 G A 1.322514 7.7117e-06
15:80441469 G A 0.028293 -6.6626e-06
15:80447090 G A 0.036803 1.4685e-05
15:80450389 A G 1.022721 1.5403e-05
15:80453971 T C 0.172058 1.1660e-05
15:80461056 C A 0.022629 -1.0632e-05
15:80464315 C T 0.077598 1.3551e-05
15:80472526 T C 0.038884 -2.7669e-06
15:80478645 C T 0.274597 -4.7954e-06
15:80491062 G T 1.430183 -1.2796e-06
15:80493823 A C 0.141399 7.5294e-06
15:80495244 G A 0.651100 9.5243e-06
15:80500208 C T 0.303210 -3.6708e-06
15:80500457 A G 0.050283 2.7737e-06
15:80522051 G A 0.033889 -1.6858e-05
15:80523100 C A 0.042090 4.7069e-06
15:80531171 A G 0.495069 8.3614e-06
15:80533732 C A 0.186664 -1.7305e-05
15:80536730 T C 0.388481 -1.5001e-05
15:80537489 G A 0.065147 -1.0830e-05
15:80543057 A G 0.419151 2.3777e-05
15:80543897 C T 0.126375 -3.6387e-05
15:80558541 T G 0.196418 -1.9144e-05
15:80558610 T C 0.035851 -2.3964e-07
15:80559183 C A 1.972580 -4.1064e-06
15:80559325 A G 0.020358 6.0509e-06
15:80560548 G A 0.514403 -2.1587e-06
15:80566573 G A 1.237797 -5.3895e-06
15:80569361 A G 0.120972 -1.1932e-05
15:80569636 A G 0.063723 7.8645e-06
15:80569750 T C 0.571265 -1.4433e-05
15:80571036 G A 0.142068 -1.7218e-05
15:80588166 G A 0.356852 2.1897e-06
15:80600374 T G 0.083751 4.2961e-06
15:80606653 G A 0.102100 -6.5655e-06
15:80607294 C A 0.870494 6.3671e-06
15:80607366 T C 0.142317 -2.2179e-05
15:80610827 A G 0.262813 1.4859e-05
15:80619814 C T 0.103596 1.1394e-05
15:80620498 A G 0.493787 5.9880e-06
15:80620626 T C 0.141586 -2.7844e-05
15:80625598 T G 0.751296 5.9600e-06
15:80628105 C T 0.359470 3.2403e-06
15:80632022 T G 1.295074 1.3189e-05
15:80633548 T C 0.072838 -2.2987e-06
15:80639403 G A 1.256527 1.1730e-05
15:80651763 T C 0.153335 -1.1257e-05
15:80652443 A G 0.978969 1.5549e-05
15:80656464 G T 0.224059 -2.9720e-06
15:80657147 T C 0.106431 8.7194e-06
15:80657761 T C 0.032618 -3.6007e-06
15:80657842 A G 0.044245 -8.0410e-06
15:80666550 C T 0.212676 7.6388e-06
15:80672260 A C 0.135014 7.3707e-07
15:80676728 G A 0.021395 1.5342e-05
15:80676925 G A 0.324438 -9.8587e-06
15:80683990 T C 0.047013 -1.0848e-06
15:80688828 A G 0.025468 1.8602e-05
15:80689037 T C 0.056556 2.3462e-05
15:80693977 A G 1.608895 2.0023e-05
15:80694666 T C 0.047455 -3.7033e-06
15:80694922 T A 0.315048 -1.4493e-05
15:80701673 T C 0.569113 -1.0357e-05
15:80706488 C T 0.502099 -2.1110e-05
15:80710496 A G 0.507305 8.7324e-06
15:80710955 C T 1.600769 1.9078e-05
15:80711769 C G 1.715108 1.7870e-05
15:80712194 A G 0.432121 -1.4274e-05
15:80717175 T G 0.075755 -1.9803e-05
15:80719723 T C 0.711872 -1.4191e-05
15:80725065 G A 0.227237 3.0365e-05
15:80734174 T C 0.353850 1.8522e-05
15:80738790 C T 0.095297 2.3903e-05
15:80743350 T C 0.074126 2.4534e-06
15:80746579 G A 0.051133 4.4103e-06
15:80752161 G A 0.554093 6.1730e-06
15:80752743 A G 0.085621 1.5340e-05
15:80761775 T C 0.020902 -7.1589e-06
15:80762646 T C 0.067928 -2.6573e-05
15:80764160 G A 0.057987 5.1414e-06
15:80786916 G A 0.024081 3.9665e-06
15:80795039 A G 0.049114 -1.1412e-05
15:80799023 C G 0.648574 -7.5501e-06
15:80800156 G A 0.790982 2.3801e-06
15:80804741 G A 1.725532 6.1850e-07
15:80814835 A G 0.026784 -8.4669e-06
15:80818516 T C 0.145971 -1.2568e-05
15:80823799 G A 0.046435 -3.2741e-06
15:80827106 T C 0.767085 5.9013e-06
15:80836547 A G 0.038996 -1.4295e-05
15:80845137 C T 0.767615 1.0453e-05
15:80851623 C T 0.043752 3.3556e-06
15:80858381 T C 0.967423 9.9107e-06
15:80858572 C T 0.594024 -1.4688e-05
15:80861365 C T 0.395430 2.0806e-06
15:80861616 A C 0.060592 -2.2830e-06
15:80862293 G A 0.037061 1.2398e-05
15:80863337 A G 0.062417 2.9406e-05
15:80867480 C G 0.339193 5.9724e-07
15:80875760 T C 0.060235 -2.3332e-05
15:80883156 G T 0.160431 -4.2695e-05
15:80884025 A G 0.404235 -2.7172e-05
15:80886513 T C 0.564357 -3.4556e-05
15:80889699 A G 0.148960 -1.9546e-05
15:80893601 A G 0.328576 -6.5240e-06
15:80898449 A G 0.048624 2.7620e-07
15:80900237 T C 0.137842 -1.7813e-05
15:80908312 C T 0.509457 -9.9698e-06
15:80910857 T C 1.496646 1.7521e-05
15:80917744 A G 0.062156 -1.0674e-05
15:80918745 T G 0.342998 -1.1214e-05
15:80930460 T C 1.484461 -5.7589e-06
15:80934320 C T 0.191481 -4.1109e-06
15:80936081 A G 0.269021 -2.2123e-06
15:80941253 C T 0.124403 -1.5785e-06
15:80952623 C T 0.509307 -3.5789e-06
15:80952902 G A 0.030605 8.9974e-06
15:80955913 C T 0.149837 4.0731e-05
15:80960300 A G 0.264377 -1.2247e-05
15:80972465 T C 0.113911 9.7921e-06
15:80984169 T C 0.354676 9.4824e-06
15:80984710 A G 0.698548 -2.0382e-05
15:80984874 T C 0.358001 -3.7074e-06
15:80985287 G A 0.286476 9.6432e-05
15:80991447 C T 0.595785 -2.1132e-05
15:80996111 A G 0.051840 1.0584e-05
15:81001278 G T 0.283742 -1.8831e-05
15:81004649 A G 0.151666 -6.1692e-06
15:81007508 A G 0.046248 8.6771e-06
15:81011158 G A 0.245702 1.0679e-05
15:81014621 C A 0.115074 9.0500e-06
15:81019791 G A 0.034889 8.7782e-06
15:81021383 T C 0.933928 3.1774e-05
15:81033590 T C 0.240452 -8.0920e-06
15:81037497 T C 0.050314 1.2646e-05
15:81038386 G A 0.111572 -3.2642e-06
15:81041551 C T 1.844438 6.7291e-05
15:81042948 C T 0.252753 -1.2022e-05
15:81052275 A G 0.050209 -9.5067e-06
15:81058507 G T 0.890981 1.7278e-05
15:81060853 C T 0.039268 1.0291e-05
15:81062836 T C 0.300354 -1.3152e-05
15:81072407 T G 0.028093 -2.9351e-07
15:81075943 A G 0.105208 1.1069e-05
15:81077470 A G 0.181275 -3.4506e-05
15:81078496 T C 0.068013 7.9345e-06
15:81079776 G A 0.061482 -8.0081e-08
15:81080180 A G 1.444496 1.2270e-05
15:81081932 A G 0.118270 7.8631e-06
15:81083195 A C 0.043426 1.8991e-05
15:81088698 A G 0.498982 -2.6881e-05
15:81088806 T G 0.577297 1.9581e-06
15:81089264 C G 0.036167 -2.1364e-05
15:81092703 T C 0.052340 -4.3562e-05
15:81095395 A G 0.120707 -2.1703e-05
15:81095518 C T 0.327349 1.3770e-05
15:81095762 G A 1.074273 2.0713e-05
15:81098507 A C 1.243941 3.6534e-05
15:81098983 G A 0.072471 2.8849e-07
15:81104267 A G 0.032224 1.5235e-05
15:81108700 G A 0.282624 1.3997e-05
15:81109462 A G 0.278184 2.2959e-05
15:81111004 T C 0.625567 -1.8892e-05
15:81114617 G A 0.032003 8.9910e-08
15:81115849 T G 0.364607 1.9294e-05
15:81118246 T C 0.144462 -1.3483e-05
15:81120172 A T 0.068581 1.4362e-06
15:81122359 G A 0.580516 -2.6360e-05
15:81123309 C T 0.491339 1.1273e-05
15:81127963 G A 0.460271 4.8265e-06
15:81128921 T C 0.022884 8.3163e-06
15:81129334 G A 1.561783 2.3201e-05
15:81132260 T C 0.103079 1.1228e-05
15:81136027 T C 0.106499 2.0875e-05
15:81137076 A C 0.135704 9.4236e-06
15:81137513 T C 1.511911 -3.6234e-05
15:81140568 A G 0.059568 -3.9217e-05
15:81148739 C A 0.370989 2.4002e-05
15:81148967 T C 0.156786 2.1595e-05
15:81149588 A G 0.035569 -3.3983e-06
15:81151311 T C 0.052106 -7.7202e-06
15:81151632 T C 0.052558 1.4172e-06
15:81152198 T G 0.024948 2.2589e-06
15:81166740 G A 0.523875 2.0808e-05
15:81168503 A G 1.190533 -3.7414e-05
15:81169259 C T 0.054023 -7.0529e-06
15:81178084 C A 0.390113 4.0873e-05
15:81178927 A G 0.083438 -1.6329e-05
15:81179725 G A 1.023840 6.2245e-05
15:81182444 T G 0.074252 6.4683e-06
15:81182594 C T 0.896329 -6.0162e-05
15:81183614 G T 0.335569 2.5876e-05
15:81184289 T C 0.502705 1.8692e-05
15:81187092 A G 0.113200 -1.3255e-05
15:81194487 G C 0.472106 1.0220e-06
15:81196832 T C 0.309996 1.9782e-05
15:81198704 C T 0.029449 6.4620e-06
15:81200219 T C 0.198879 5.6056e-07
15:81200696 C T 0.247402 5.9174e-06
15:81207892 G A 1.730690 2.0236e-06
15:81211131 C G 0.045367 -1.0684e-05
15:81211498 A G 0.026641 -5.0631e-06
15:81214019 A G 0.083268 4.1532e-06
15:81214611 C A 0.435633 3.2166e-05
15:81215168 A G 0.211367 -4.4844e-06
15:81215874 G C 0.080239 8.4023e-06
15:81217578 G A 0.183220 -7.7813e-06
15:81217848 T C 1.816631 -1.2806e-06
15:81218559 C T 0.477294 -4.6811e-06
15:81222639 T G 1.587075 -4.7114e-05
15:81222730 A G 0.053102 -5.3797e-06
15:81228025 C T 0.364407 2.9837e-05
15:81239712 G A 0.107819 1.0320e-05
15:81246028 A G 0.083489 2.0475e-05
15:81248905 C T 0.662622 -9.0690e-06
15:81252035 T C 0.037857 -3.5119e-06
15:81260795 T C 0.123363 -6.7966e-06
15:81267924 A C 0.141681 2.2292e-06
15:81275953 C T 0.344541 7.7814e-06
15:81279253 G A 0.082738 -1.1163e-05
15:81279706 T C 0.284756 1.0948e-05
15:81305301 G A 0.083387 -1.6935e-05
15:81306377 G A 0.378713 2.3728e-05
15:81315631 G A 0.674219 -1.5187e-05
15:81328368 C T 0.972458 2.1623e-06
15:81329226 T C 0.278245 1.6423e-05
15:81330487 T C 0.039486 1.2459e-05
15:81331433 G T 0.050698 5.0517e-06
15:81333508 A G 0.033828 2.0074e-05
15:81334459 A G 1.049627 -1.0165e-04
15:81337168 T C 0.628233 4.2136e-05
15:81338606 C G 0.162919 -9.7280e-06
15:81343295 A G 0.032094 -9.0229e-08
15:81348749 T C 0.038639 -2.4272e-06
15:81352653 T C 0.043270 2.7555e-06
15:81353358 G A 1.081263 -2.0570e-05
15:81355013 C G 0.112034 -2.4224e-05
15:81355306 T G 1.412082 -3.5392e-05
15:81357747 G A 0.167808 -3.6616e-07
15:81357856 C T 1.333737 -4.1984e-05
15:81362381 G A 0.332428 -4.2651e-06
15:81368151 C A 0.073525 -7.7498e-06
15:81378919 C T 0.160893 -3.0274e-06
15:81381988 G A 0.518017 1.1639e-05
15:81382614 C T 1.338609 -1.1457e-05
15:81382978 A G 0.035385 5.8092e-07
15:81387204 G A 0.127762 -1.4691e-05
15:81398577 G T 0.160465 -1.2826e-06
15:81401171 A G 0.058089 3.1618e-06
15:81410202 T C 1.331493 -2.4628e-05
15:81412303 A G 0.098302 1.8811e-05
15:81418075 G A 1.364131 -2.5927e-05
15:81430343 G T 0.280961 2.2391e-06
15:81436633 T A 0.069856 9.5552e-06
15:81448232 T C 0.122319 1.7159e-05
15:81449013 G A 0.067612 -6.8194e-06
15:81453590 T C 0.105364 -1.1220e-06
15:81454714 A G 0.425138 -8.2983e-06
15:81457820 T C 0.041284 6.8943e-06
15:81459265 A G 0.572619 -6.1295e-06
15:81459883 G A 0.077982 3.7587e-06
15:81469240 G A 0.081038 -1.1377e-05
15:81485326 G A 0.049824 -1.8115e-05
15:81491645 A G 0.025114 -5.7220e-06
15:81498971 C T 0.207240 9.3199e-06
15:81501463 G A 0.048481 1.6158e-06
15:81512010 T C 0.164273 -9.9769e-06
15:81515220 G T 0.446992 -4.5453e-06
15:81516565 G A 0.217014 -1.4999e-05
15:81516604 A G 0.114710 -2.9550e-06
15:81518947 A G 0.140967 1.0835e-05
15:81529410 T C 1.837706 1.1446e-06
15:81529923 A G 0.412341 1.6597e-05
15:81544698 T C 0.166873 1.5876e-05
15:81547045 T C 0.066429 -4.1268e-06
15:81548981 G A 0.414680 1.6378e-05
15:81550694 T C 0.106632 -5.8847e-07
15:81559616 A G 0.643845 3.5489e-07
15:81564878 A G 0.206441 -1.1354e-05
15:81567576 A G 0.431159 1.1265e-05
15:81572744 T C 0.055604 7.6769e-06
15:81572943 A G 0.023442 -2.1187e-05
15:81573473 G T 0.024282 1.9994e-05
15:81577808 C T 0.898811 -4.0560e-06
15:81578139 T C 0.216715 -1.0318e-05
15:81586063 T C 0.977809 2.2858e-05
15:81586244 C T 0.187211 -3.0291e-06
15:81589448 A G 0.477566 -1.1082e-05
15:81590337 T G 0.048600 1.1174e-05
15:81591639 A G 0.186837 -2.8010e-05
15:81591816 G A 0.021966 -6.9483e-06
15:81592802 G A 0.426627 -1.0648e-05
15:81596590 G T 0.905488 -2.0226e-05
15:81598269 G T 0.186048 -3.2141e-05
15:81598593 C T 0.044932 -2.7165e-06
15:81600451 G T 0.185056 -2.4996e-05
15:81601745 T G 0.035664 7.9645e-06
15:81604293 T A 0.464219 -1.9114e-05
15:81610453 A C 0.060326 6.3805e-06
15:81610902 C T 0.350478 3.5754e-06
15:81612117 T C 1.855603 1.5026e-05
15:81612931 A G 0.104150 6.0252e-06
15:81617664 A C 0.067272 5.9658e-06
15:81622307 T C 0.056903 -8.0273e-06
15:81624768 T C 1.739223 2.8150e-06
15:81624929 T G 0.044755 -5.2372e-06
15:81625028 T C 0.105204 9.6684e-06
15:81625385 T C 1.560896 1.1198e-05
15:81627728 G A 0.298375 2.7691e-05
15:81633245 G A 0.033889 -1.2823e-05
15:81640787 G A 0.128938 1.9512e-05
15:81651624 G A 0.206087 -3.9083e-05
15:81660718 G A 0.126599 -1.5475e-05
15:81661023 C T 0.594309 -1.8780e-05
15:81665312 G A 0.083965 -2.1284e-05
15:81668091 C A 0.155994 1.6835e-05
15:81668162 G T 0.490574 -2.7298e-06
15:81678784 G A 0.340808 -4.0006e-06
15:81679768 T C 0.082741 2.1760e-05
15:81681832 T C 0.361626 8.6993e-08
15:81685178 A G 0.334179 1.4498e-05
15:81691725 G T 0.036813 -1.4124e-05
15:81694972 C T 1.773320 7.7572e-05
15:81702577 A C 0.281322 -9.5831e-07
15:81703628 A C 0.061914 1.0138e-05
15:81705188 G A 0.040410 1.3910e-05
15:81710618 G A 0.284116 -1.2523e-05
15:81717465 T C 0.294173 1.6234e-05
15:81725437 T C 0.057389 -5.4145e-07
15:81734963 C T 0.203078 -9.7931e-07
15:81759856 G A 0.091244 3.6460e-05
15:81770357 G A 0.075262 -8.3458e-06
15:81770978 A G 0.040611 -1.3242e-06
15:81774047 C T 0.612413 -3.1149e-05
15:81778159 G A 0.135106 1.8194e-05
15:81784354 T C 0.128265 2.0401e-05
15:81786236 A G 0.060075 -1.9011e-05
15:81793163 C A 0.034875 7.6378e-06
15:81798378 G A 0.184362 -2.1686e-05
15:81803743 G A 0.044527 -9.4345e-06
15:81807517 G A 0.358997 -6.5462e-06
15:81813286 C T 1.065963 -7.6931e-06
15:81814918 A G 0.250346 8.6133e-06
15:81815843 A G 0.050882 -2.3128e-06
15:81823443 A G 0.022126 -1.3858e-05
15:81826414 T C 0.038612 -5.5748e-06
15:81835886 C A 0.093193 -3.7963e-05
15:81836638 A G 1.220101 3.1341e-05
15:81843700 T C 0.034223 2.6915e-06
15:81845910 A G 0.236940 9.2391e-06
15:81846326 A G 0.328810 -1.4655e-05
15:81846703 A G 0.024261 6.6343e-06
15:81866658 C T 0.332118 1.1387e-05
15:81870102 C G 0.108369 -7.9184e-06
15:81870629 A G 0.122992 3.5829e-06
15:81880767 C T 0.077071 2.1368e-05
15:81890365 T C 0.088603 -6.3063e-06
15:81900473 C A 0.125314 3.3328e-06
15:81906003 G A 0.047645 -2.0652e-05
15:81908717 G A 0.078210 3.2353e-06
15:81908959 G C 0.037197 -8.7366e-06
15:81912572 A G 0.430271 1.3128e-05
15:81930230 A G 0.051963 -3.4545e-05
15:81931590 A G 0.427990 1.3188e-05
15:81945525 G C 0.026253 -1.1215e-05
15:81970035 A G 0.115288 -2.7139e-06
15:81976665 G T 0.100172 1.8702e-05
15:81988306 T C 0.748641 -5.7898e-06
15:82008469 C G 1.587602 -1.1833e-05
15:82021482 T G 0.098792 3.1626e-07
15:82036486 G A 0.029170 1.6624e-05
15:82044531 G A 0.077145 3.6997e-06
15:82045309 T C 0.807342 -1.5417e-05
15:82058097 T G 0.826255 -7.5220e-06
15:82062357 C A 1.617418 -1.8607e-05
15:82065216 G C 0.097194 -2.8175e-06
15:82075642 A G 0.072127 -1.0676e-05
15:82080391 T C 0.021300 1.6665e-05
15:82088114 T C 1.553644 -1.0069e-05
15:82089201 T G 0.254426 1.5573e-05
15:82096752 G C 0.029082 -4.9957e-06
15:82099009 C T 0.046224 1.8015e-05
15:82103396 T C 0.081188 1.7678e-05
15:82105900 G A 0.768839 -9.9298e-06
15:82110928 G A 0.030728 -9.4059e-06
15:82111468 A G 1.345623 1.1677e-05
15:82113878 T C 0.036524 -1.6920e-06
15:82121558 T C 0.158595 1.8160e-05
15:82132061 C T 0.127296 2.1703e-05
15:82138303 G A 0.503725 7.4509e-06
15:82140649 C T 0.498434 -4.7594e-06
15:82152137 C T 0.210956 -5.8089e-06
15:82155334 G A 0.096409 2.6609e-07
15:82157828 G A 0.023785 7.1825e-07
15:82170804 A G 0.177977 2.6081e-05
15:82172911 T C 0.038843 -1.1705e-05
15:82180293 G A 0.483540 7.4754e-06
15:82181068 C T 0.025366 -2.8434e-06
15:82182694 C A 1.083704 3.8872e-05
15:82189860 A G 0.156028 3.0703e-05
15:82190198 T C 0.839409 3.7197e-06
15:82190436 G A 0.117634 9.9092e-06
15:82190508 C T 0.591365 5.2601e-06
15:82190654 T C 1.424978 3.6296e-05
15:82199306 C A 0.154842 -4.0826e-06
15:82200199 G A 0.051195 -1.3069e-05
15:82208724 T C 0.513876 2.3729e-05
15:82217118 G C 0.174003 7.2906e-05
15:82218395 T C 0.252933 -3.0305e-05
15:82219386 T C 0.051990 -2.1093e-05
15:82220552 A C 0.338602 -1.6823e-05
15:82227453 T C 0.039771 1.9289e-05
15:82229662 T C 0.127731 -9.4611e-06
15:82229940 G A 0.557700 1.7051e-05
15:82230017 G A 0.043100 9.9169e-07
15:82234966 T C 1.704093 2.1076e-05
15:82235450 T C 0.073644 -1.7313e-05
15:82235701 A G 0.900358 2.0801e-06
15:82238443 A G 0.065532 -7.7851e-06
15:82243730 C T 0.025145 -4.3949e-06
15:82245544 A G 0.039458 1.1533e-06
15:82247089 T C 0.065467 -1.2111e-05
15:82247818 A G 0.277293 -9.7083e-06
15:82253795 T C 1.235128 1.6155e-06
15:82265070 A G 1.345572 -2.1919e-07
15:82273904 T C 0.023714 4.1806e-06
15:82274573 G A 0.296135 1.6895e-05
15:82277210 T G 0.451615 3.6659e-05
15:82281652 A G 0.134718 1.9815e-05
15:82282070 T C 0.035134 1.3600e-05
15:82284495 A C 0.519989 -2.1269e-05
15:82301394 C A 0.068170 -1.5787e-05
15:82302122 A G 1.385411 1.4470e-06
15:82306331 C A 0.234595 9.6532e-05
15:82310773 A G 0.035562 5.4735e-06
15:82311140 T C 0.060177 1.6734e-05
15:82317281 C A 0.936447 -7.5332e-05
15:82320204 A G 0.182319 8.2601e-06
15:82321421 T C 0.084775 9.4619e-07
15:82323786 G A 1.925170 1.8564e-06
15:82333168 G T 0.054639 -6.4494e-06
15:82336551 T C 0.188017 2.2479e-05
15:82343939 T C 0.078278 1.2326e-05
15:82346179 T C 0.148627 1.6206e-06
15:82350613 T G 0.062832 -4.2371e-06
15:82352200 A C 1.335613 -2.4675e-05
15:82353545 C G 0.091673 -1.8708e-05
15:82355225 G A 0.294751 2.6791e-05
15:82361156 T C 0.120425 -2.6209e-05
15:82365426 A G 0.366521 1.2113e-05
15:82375362 C T 0.020246 1.1265e-05
15:82376984 A G 0.125168 -4.1065e-06
15:82379378 C T 0.099115 -6.0669e-05
15:82386499 A G 0.220224 2.7997e-05
15:82388054 C G 0.040217 3.4484e-05
15:82388539 A G 0.116689 2.3858e-05
15:82391287 A G 0.539066 -3.0190e-05
15:82391732 G A 1.213947 -1.3089e-05
15:82394207 T C 0.744935 -1.6954e-05
15:82394652 T C 0.160363 1.8361e-05
15:82394919 T C 0.082422 2.3956e-06
15:82397731 G A 0.186436 -2.6881e-05
15:82398217 G A 0.136319 -4.5981e-06
15:82401526 C T 0.160444 9.6415e-07
15:82402483 T C 1.564017 2.4909e-05
15:82404153 T C 0.133266 -3.2510e-05
15:82406350 T C 0.098540 1.4254e-05
15:82412578 C A 0.102566 2.0028e-06
15:82413296 A C 0.740954 -2.0742e-05
15:82414049 T C 1.405619 -1.4102e-05
15:82415357 C T 1.528574 -7.7035e-06
15:82415574 C T 0.039125 4.4114e-06
15:82416748 T C 0.163882 3.5611e-06
15:82422337 C T 0.075711 1.2545e-05
15:82424307 T A 0.609350 -6.3413e-06
15:82424559 C T 0.084846 -2.2306e-05
15:82425865 G A 0.056590 -1.0284e-05
15:82426170 C G 0.438353 -1.8261e-06
15:82428225 C T 0.035902 -3.7781e-07
15:82434366 G A 0.065603 1.9414e-05
15:82436329 A G 0.053173 -5.6705e-06
15:82443824 T C 0.080838 9.3776e-06
15:82444663 C T 0.110161 -3.2303e-06
15:82452471 A C 0.620814 -9.4700e-06
15:82453570 G A 0.115370 6.0449e-06
15:82456227 C T 0.123686 2.2803e-07
15:82456558 G A 0.028875 2.4237e-05
15:82457926 A G 0.138754 -2.8168e-05
15:82467001 C T 0.508692 -4.1368e-06
15:82474203 G A 0.064369 -7.5488e-06
15:82481746 C T 1.795589 -7.3611e-06
15:82500680 A G 0.054523 4.7295e-05
15:82507919 G C 0.138454 -5.6656e-06
15:82512429 G C 1.443901 -1.0637e-05
15:82514495 C T 0.067038 -1.5947e-05
15:82516039 C T 0.244981 2.3724e-05
15:82518744 C T 0.069673 2.9446e-06
15:82519384 A G 0.393149 -2.7972e-06
15:82523405 G A 0.245596 -2.8051e-05
15:82529823 C T 0.872636 -7.5819e-06
15:82532963 T G 0.907373 -8.2063e-06
15:82534008 G A 0.051939 -2.5192e-05
15:82537939 A C 0.139638 2.1044e-05
15:82540970 A G 0.056702 3.1371e-06
15:82560819 T C 0.327070 -4.8415e-05
15:82561503 G A 0.091853 1.2236e-05
15:82574879 C T 0.510344 -9.9069e-05
15:82580182 T G 1.017254 -8.8131e-05
15:83057480 G C 0.100288 1.4880e-05
15:83215251 C T 0.751480 -2.9920e-05
15:83218648 T C 0.044422 5.5426e-05
15:83219900 A G 0.140691 -1.1337e-05
15:83220099 T C 1.590896 -2.5854e-05
15:83221008 A G 0.045571 4.1439e-05
15:83226925 A G 0.466095 -1.0886e-05
15:83235298 A T 0.231742 -4.4362e-06
15:83238132 T C 0.041175 8.1877e-07
15:83253985 G A 0.232521 -2.0391e-05
15:83259135 T A 0.209375 -4.4275e-06
15:83269415 C T 0.082558 -4.5060e-06
15:83271291 G A 0.039761 -4.4806e-07
15:83273962 A C 0.072739 -1.5650e-05
15:83281758 G C 0.030891 -1.8678e-05
15:83284907 A G 0.035749 2.9000e-06
15:83296073 T C 0.025750 2.1044e-05
15:83304977 C T 0.079440 3.3968e-05
15:83305550 G A 0.632326 -2.8143e-05
15:83309422 T C 0.060456 1.2558e-05
15:83314238 C G 0.052966 -1.1011e-05
15:83314953 T C 0.127422 7.1351e-06
15:83317909 G A 0.062873 -1.5550e-05
15:83363619 T C 0.069360 3.6753e-06
15:83377703 A G 0.061884 3.3311e-05
15:83383231 G A 0.045843 -8.3824e-07
15:83384041 T C 0.035963 1.4174e-05
15:83384069 G A 0.395423 -1.5247e-05
15:83401124 A G 0.217045 -5.4621e-06
15:83418142 T C 0.282063 2.8863e-06
15:83428192 T C 0.346095 -4.9348e-07
15:83441049 G C 0.028596 -1.6575e-05
15:83447631 G T 0.338469 1.4950e-05
15:83461261 G C 1.031958 -1.7909e-06
15:83494275 C T 0.053265 -1.1463e-05
15:83495214 A T 0.036511 -4.2477e-06
15:83498795 G T 1.049359 -3.3975e-07
15:83499250 T C 0.114163 -3.7719e-05
15:83499472 T C 0.036993 -3.0814e-06
15:83499766 A G 0.287972 1.7331e-05
15:83500319 G A 0.211109 4.6077e-06
15:83500776 T C 0.026437 -1.3552e-06
15:83503855 C G 0.028888 -1.5276e-05
15:83512621 A C 0.065382 -2.3843e-05
15:83513784 A G 0.076846 5.6352e-06
15:83514599 G A 1.010658 -2.3876e-05
15:83515292 C A 0.671839 -2.4042e-05
15:83518518 A G 0.059099 5.1485e-05
15:83520153 G A 0.039129 3.0387e-05
15:83536665 G A 0.146645 3.0408e-06
15:83539575 T G 0.903472 -3.7135e-06
15:83558512 A G 1.023387 5.5310e-06
15:83563759 C T 0.187721 1.2970e-05
15:83583650 G A 0.098132 -1.4665e-06
15:83584165 A C 0.979961 1.5732e-05
15:83591756 C G 0.051412 2.6429e-05
15:83592450 A G 0.042141 -7.2812e-06
15:83611095 T C 0.206145 -3.0440e-05
15:83619966 A C 0.040019 3.3282e-05
15:83628788 G A 0.169206 -2.0905e-05
15:83639252 T G 0.143778 -2.5020e-05
15:83646331 C T 1.039877 -5.2071e-06
15:83649292 G A 0.357984 1.0442e-06
15:83655988 G A 0.069594 4.1441e-05
15:83661795 T G 0.424509 2.2627e-06
15:83668463 C T 0.355672 1.6675e-06
15:83668830 C T 0.058521 2.2322e-06
15:83674432 A G 0.045622 -2.2414e-06
15:83680287 G A 1.222410 -1.4212e-05
15:83680319 A G 0.025111 -1.1731e-05
15:83697344 T C 0.023666 2.3490e-05
15:83708202 A G 0.070540 -2.4673e-05
15:83712603 C T 0.192338 -1.7465e-05
15:83720657 C T 0.841082 -1.0558e-05
15:83726179 G A 0.334889 -3.3933e-06
15:83735926 G C 0.846991 -1.6065e-05
15:83738551 A G 0.073157 2.6337e-05
15:83762285 G A 0.641030 -8.4161e-06
15:83770182 A C 0.067014 -1.6175e-05
15:83775815 G C 1.403610 -2.4385e-05
15:83793958 T C 0.029388 -2.1300e-05
15:83794621 C T 0.044694 -4.8445e-05
15:83804387 T C 0.115907 1.1096e-05
15:83816883 T C 0.032258 4.8467e-06
15:83821704 C T 0.103015 -4.3163e-05
15:83827296 C T 0.087947 1.1887e-06
15:83831208 A G 0.021096 -3.0551e-06
15:83834053 C T 0.039669 1.8660e-05
15:83842480 C A 0.444530 8.1185e-07
15:83845494 A G 0.166737 -1.0567e-05
15:83878605 A G 0.137836 -4.5668e-05
15:83888938 A C 0.444816 4.6682e-06
15:83896608 T C 0.409165 -3.8563e-06
15:83903744 A G 0.067721 -1.9230e-05
15:83905102 G A 0.193633 1.3264e-05
15:83907145 C T 0.587782 -2.6427e-05
15:83912406 C T 0.179191 3.4036e-05
15:83922421 C T 0.114401 -5.6808e-06
15:83927324 A G 0.437057 1.0068e-05
15:83930486 A G 0.436537 1.1670e-05
15:83942479 T C 0.023721 -1.9960e-05
15:83955536 G A 0.414574 4.8849e-06
15:83968509 C T 0.417491 7.8640e-06
15:83969062 G C 0.058773 6.2363e-06
15:83975780 A G 0.044419 -4.1515e-05
15:83980353 G A 0.106030 -3.9345e-05
15:83990249 G C 0.040842 1.3091e-05
15:83991291 C T 0.235587 -5.4487e-06
15:83991937 C T 0.741855 1.6122e-05
15:83996659 A G 0.125892 -1.0923e-05
15:84005398 C T 0.055890 -5.1736e-06
15:84019207 T C 0.728239 1.9214e-05
15:84027538 T G 0.496442 2.0648e-05
15:84032733 T C 0.048543 2.7365e-05
15:84037081 C G 0.181143 6.8311e-06
15:84044380 T C 0.040733 9.6235e-06
15:84044621 A G 0.059769 -4.0032e-05
15:84047024 G C 0.067803 9.8701e-06
15:84058592 T G 1.514148 -2.2172e-05
15:84059972 G A 0.857864 -2.8530e-07
15:84063245 G A 0.437000 1.0996e-05
15:84065381 G A 0.481775 2.6966e-05
15:84068852 C G 0.131781 -1.9125e-05
15:84073357 A C 0.021793 -2.0246e-05
15:84077383 A G 0.259457 1.9748e-05
15:84084429 G T 0.279785 6.7128e-06
15:84091435 G T 1.678472 -4.1479e-06
15:84093315 T C 0.112514 -5.1709e-05
15:84093415 T C 0.239582 -5.5672e-07
15:84097909 C T 0.772657 -3.0536e-05
15:84116988 A C 0.089381 1.3648e-05
15:84126808 A G 0.080705 -1.2018e-05
15:84140931 T C 0.038068 4.2709e-06
15:84143244 A G 0.265686 1.3592e-05
15:84143481 A G 0.051688 2.7729e-05
15:84151534 A G 0.064032 -3.4651e-06
15:84159181 G A 0.207556 -8.5256e-07
15:84161111 G A 0.749651 -1.7395e-05
15:84162402 A C 0.086383 -3.7627e-06
15:84167082 T C 0.025750 3.3584e-06
15:84178124 A G 0.051830 2.1198e-05
15:84178884 G A 0.418226 -3.0996e-05
15:84184660 G A 0.096800 -1.9026e-06
15:84185007 T C 0.162291 -6.6416e-06
15:84192768 C A 1.565707 -1.0931e-05
15:84199128 T C 0.026036 -6.0443e-06
15:84200312 T A 0.050215 1.1968e-06
15:84205754 C T 0.211704 -3.8167e-05
15:84208650 A G 0.298358 7.0917e-07
15:84218315 C T 0.407159 3.1732e-05
15:84223554 T G 0.136285 -5.7891e-06
15:84224793 A G 0.140640 5.9270e-06
15:84226702 G A 0.081664 -3.3565e-06
15:84227865 G A 0.054404 1.4066e-05
15:84231606 G A 1.770165 4.2320e-05
15:84232366 A G 0.517841 -7.1781e-06
15:84234184 A G 0.121452 -1.9417e-05
15:84246825 G A 0.027845 2.3413e-06
15:84248466 A G 0.085781 -4.6676e-06
15:84255758 C T 0.140814 5.6776e-06
15:84258677 G A 0.141926 -6.8123e-07
15:84267050 G A 0.562671 -2.9682e-06
15:84270783 G C 0.304294 -3.5353e-05
15:84277839 G A 0.053758 -1.6248e-05
15:84286492 G A 0.418114 -2.7646e-05
15:84286544 A G 0.225568 -3.0405e-05
15:84303104 A C 0.022731 1.2865e-05
15:84305444 A G 1.419643 -7.3199e-06
15:84311948 C T 0.076340 -1.6183e-06
15:84312538 T C 0.030432 -2.3226e-05
15:84315884 T C 1.576573 -2.9579e-05
15:84316264 A G 0.031894 -2.2383e-05
15:84316512 A G 0.140117 -1.8153e-06
15:84317579 C A 0.083761 -6.2987e-06
15:84329438 A G 0.258125 2.3085e-05
15:84354502 A G 0.056651 4.5655e-07
15:84360040 T C 0.061629 1.0799e-05
15:84362021 C T 0.510721 4.7578e-06
15:84365908 T C 1.060500 5.4203e-06
15:84374944 C T 0.177593 -2.8519e-05
15:84379055 G A 0.506866 -3.5221e-05
15:84382561 C T 0.032176 1.4947e-05
15:84382953 C T 1.541731 -2.8973e-05
15:84402197 G A 0.497020 2.6215e-06
15:84406533 A G 0.232918 3.1398e-05
15:84420367 C T 0.141650 -2.8490e-06
15:84435501 C T 0.047043 -9.1957e-06
15:84442272 C T 0.120782 -1.5193e-05
15:84443493 A G 0.075099 7.2418e-06
15:84444530 G C 0.048250 1.8481e-05
15:84444878 C T 0.348387 -2.7214e-05
15:84445118 A G 0.152455 2.5342e-06
15:84465461 T C 0.344528 -2.5911e-05
15:84484056 C T 0.161733 -1.5489e-05
15:84484897 A G 1.020661 8.4181e-07
15:84488636 G A 0.866404 -8.2407e-06
15:84513686 G A 0.240313 4.1052e-05
15:84515575 G A 0.510453 -3.5060e-05
15:84519770 T G 0.033390 -3.3293e-06
15:84527793 A G 0.026383 9.7578e-06
15:84535704 G A 0.415608 -3.1090e-05
15:84536035 G A 0.083330 8.6746e-06
15:84536999 C T 0.565003 5.9338e-05
15:84551395 T C 1.579211 1.6441e-05
15:84564132 C T 0.060823 1.1035e-05
15:84565067 A G 0.034100 1.3056e-05
15:84567399 G T 0.359827 -3.7367e-05
15:84570311 T C 0.062492 -1.6801e-05
15:84586463 G A 1.043457 -2.3175e-05
15:84592069 A G 0.046802 2.3408e-06
15:84611367 C G 0.327461 1.4578e-05
15:84629206 A G 0.026536 3.8374e-06
15:84639350 T C 0.522679 7.0910e-05
15:84643342 T C 0.058695 -7.1813e-06
15:84644707 T G 0.085172 4.6647e-06
15:84651057 A G 0.052405 6.8581e-06
15:84661145 C T 0.438931 -7.8865e-06
15:84661290 C A 0.215355 3.4577e-05
15:84670975 C T 0.212373 3.3031e-05
15:84681337 A G 1.533915 3.5324e-06
15:84689429 A G 0.211925 -1.4161e-05
15:84694079 T A 0.020249 2.0424e-05
15:84702727 G A 0.434096 -2.4770e-05
15:84704372 A G 0.329909 2.0006e-05
15:84705426 A G 0.079658 -5.4346e-06
15:84706197 T C 0.239018 -5.3167e-06
15:84708663 A G 0.107261 -8.6382e-06
15:84711080 C T 0.023017 9.6154e-06
15:84716986 A G 0.532562 -1.7076e-05
15:84723788 G A 0.631806 -3.5436e-06
15:84748914 C G 0.037034 -8.3559e-06
15:84754222 T G 0.250836 1.8366e-06
15:84755375 T C 0.037126 -1.9709e-05
15:84757383 C A 0.088382 3.0783e-05
15:84764774 G T 0.270473 -2.6261e-06
15:84778100 T G 0.152346 1.0924e-05
15:84778891 A G 1.549622 8.5769e-06
15:84796462 C G 0.082456 -4.5149e-06
15:84816651 A G 0.032360 -6.7934e-06
15:84915252 A G 0.155215 1.3661e-05
15:84953042 T C 0.370295 1.3196e-05
15:84954985 T C 0.241136 -7.3995e-07
15:85077738 A G 0.121928 3.3005e-06
15:85083619 T G 0.083357 2.4267e-05
15:85085297 C G 0.098741 1.3346e-05
15:85092906 C T 1.201028 -8.6738e-07
15:85096278 C T 0.067075 -5.9923e-06
15:85102760 T C 0.105779 -6.6791e-06
15:85113429 A C 0.211901 -2.8586e-06
15:85115935 G A 0.215134 -1.2836e-06
15:85117468 C T 1.720637 3.1996e-06
15:85131257 C A 0.343736 1.5871e-05
15:85144747 A G 0.160835 1.4984e-05
15:85147910 C G 0.654826 -2.8800e-06
15:85149771 T G 1.696494 -7.8948e-06
15:85151820 G A 0.023428 9.1342e-06
15:85157657 G A 0.086182 4.0228e-06
15:85161272 T C 0.295305 1.9785e-05
15:85163998 C G 1.640676 5.2779e-06
15:85167621 G C 1.641050 3.9732e-06
15:85167932 G A 0.283158 -1.1654e-05
15:85178308 G A 0.054414 4.3895e-07
15:85182622 G C 0.065902 1.1509e-05
15:85186637 C G 1.673083 6.3648e-06
15:85186837 C T 0.172626 1.6035e-05
15:85188839 T C 0.198764 -1.6080e-07
15:85189879 T G 0.081065 5.5663e-06
15:85195430 T C 0.535292 -1.4832e-05
15:85195659 C T 1.643437 3.8907e-06
15:85198350 C G 0.126218 1.3790e-05
15:85198362 T G 1.104732 1.8890e-05
15:85198606 T C 0.129628 1.9777e-05
15:85200520 T G 0.519282 -1.2075e-05
15:85203392 T A 0.533606 -1.8555e-05
15:85215229 T C 0.911802 2.4915e-05
15:85216738 A G 0.046197 2.1342e-05
15:85221653 A T 0.034610 -1.3183e-05
15:85231144 C G 0.455790 3.5598e-05
15:85238969 A G 0.065542 1.7732e-05
15:85242597 C T 0.083867 1.9564e-06
15:85247519 C G 0.116444 1.0926e-06
15:85260268 G A 0.909541 2.5762e-05
15:85264461 A G 0.551832 -1.5856e-05
15:85278404 C T 0.137581 1.1103e-05
15:85290642 C T 0.120177 1.5263e-06
15:85298126 A G 0.313470 1.8135e-05
15:85301836 T G 1.570205 1.5796e-05
15:85305270 T C 0.770390 3.1348e-05
15:85314054 A G 0.123301 1.8130e-05
15:85315410 T C 0.022415 -1.4315e-05
15:85319218 G A 1.580125 1.4735e-05
15:85322351 G C 0.548102 -1.2145e-05
15:85341859 A G 0.458391 1.6467e-05
15:85347114 C T 1.593949 1.6450e-05
15:85357396 T G 0.135061 -4.1789e-06
15:85360004 C A 0.604199 1.5119e-05
15:85360101 C T 1.588910 1.7258e-05
15:85365416 G A 0.028069 -2.6793e-06
15:85368051 C T 0.062982 1.6191e-05
15:85371831 T C 0.048356 -3.1332e-05
15:85371901 C T 0.020518 3.8971e-06
15:85382307 A G 0.032421 1.6949e-05
15:85383145 G C 0.530440 -1.7377e-05
15:85388653 G A 0.528662 -4.2904e-06
15:85389542 T G 0.038731 2.1565e-05
15:85401419 C T 1.630749 7.0232e-06
15:85401597 T C 0.022820 -1.5819e-06
15:85403105 A C 0.065528 -1.2528e-05
15:85405995 C T 0.557540 -6.3124e-06
15:85407472 G A 0.173296 1.8574e-05
15:85409722 T C 0.247599 -2.4519e-05
15:85412320 T C 0.061197 -5.9311e-06
15:85414219 G A 0.404837 2.6229e-06
15:85415745 G T 0.583376 1.8934e-05
15:85423958 T C 0.077081 -5.9001e-06
15:85424885 A G 0.349461 -7.7954e-06
15:85428103 T C 0.830934 -2.8726e-06
15:85428604 G C 0.154835 3.0921e-06
15:85430775 G A 0.533378 -4.0933e-06
15:85430969 T C 0.439077 3.8601e-06
15:85432030 C T 0.025573 1.1456e-05
15:85432117 A G 0.040206 -4.7024e-06
15:85432793 A G 0.201606 5.0777e-06
15:85435868 A G 0.839613 2.1631e-06
15:85438132 C T 0.080844 3.3251e-05
15:85442803 C T 0.292388 3.3055e-05
15:85445814 T C 0.548048 -3.4993e-05
15:85446353 C T 1.291882 -4.7901e-06
15:85447431 A G 0.749501 -2.1570e-05
15:85447434 T G 0.030796 1.4249e-05
15:85447635 C A 0.756913 -1.9505e-05
15:85448132 C T 0.114666 -2.9666e-06
15:85448875 A C 0.482278 -1.5903e-05
15:85449072 C T 1.149776 1.3699e-05
15:85453038 T C 0.066759 -8.4886e-06
15:85454160 G A 0.379556 -1.2046e-05
15:85455272 G T 0.512707 -1.7531e-05
15:85455988 G A 0.325210 -1.4069e-06
15:85458599 C T 0.114101 8.6955e-06
15:85458703 C G 0.103348 5.8437e-06
15:85462316 T C 0.111303 1.1702e-05
15:85463930 G A 0.745771 1.1881e-05
15:85466473 G C 0.062261 -2.7169e-07
15:85466703 G A 1.579184 2.6423e-05
15:85466971 T C 0.709540 2.8603e-05
15:85467070 G A 0.698456 1.7680e-05
15:85467275 T C 0.071716 1.4732e-05
15:85470292 T G 0.479984 -8.8805e-06
15:85470908 C T 0.880585 9.0520e-05
15:85473623 A G 0.087664 -2.0937e-05
15:85478410 G A 1.742715 1.2015e-05
15:85478696 T C 0.031907 3.0122e-05
15:85478729 A G 0.968960 4.9978e-05
15:85482888 A G 0.080474 2.0477e-05
15:85483991 C A 0.076455 5.1858e-07
15:85488572 G T 1.743987 8.7690e-06
15:85489933 T G 1.543649 1.1975e-05
15:85491312 G A 1.730646 3.1368e-06
15:85492288 T C 1.027746 6.9246e-05
15:85494105 A G 0.054751 -3.8830e-06
15:85495400 T C 0.398687 -1.2844e-05
15:85498209 A G 1.559618 2.7564e-05
15:85501143 G A 0.140358 -2.7486e-05
15:85503112 A G 0.198917 -4.1328e-06
15:85506928 A C 0.073514 1.0740e-05
15:85508733 G A 0.431981 -3.5011e-06
15:85511812 T C 0.681212 3.7225e-05
15:85512205 C G 1.667678 3.5165e-06
15:85513267 C A 1.461941 4.8228e-06
15:85514579 G A 0.207121 -1.6354e-05
15:85515625 T C 1.326162 2.2205e-05
15:85516225 C T 0.064733 4.5381e-06
15:85516994 A G 0.109923 8.8851e-06
15:85517022 A G 0.119623 4.8647e-06
15:85520329 G C 0.298865 -9.4595e-06
15:85523678 T G 0.295842 -9.5580e-06
15:85525556 G C 0.205992 2.4033e-05
15:85526906 G A 0.039747 1.9544e-06
15:85529772 C T 0.487732 -2.5641e-05
15:85530556 C T 0.056794 -1.7479e-06
15:85541709 C T 0.610856 -7.5605e-06
15:85550656 T C 0.095919 1.2871e-06
15:85551515 G A 1.735317 -2.4605e-05
15:85558140 T C 0.341672 -6.9789e-06
15:85558816 G T 0.113160 9.7205e-06
15:85567686 A G 0.083136 -3.7099e-06
15:85568067 G T 0.035270 2.5349e-05
15:85571989 T G 1.126626 -2.1665e-05
15:85579107 A C 0.308581 -1.3439e-05
15:85601065 G A 0.059854 -3.6067e-05
15:85606774 A G 0.848541 2.2102e-06
15:85624614 T C 0.565781 -2.9634e-05
15:85633868 A G 0.070366 -1.2260e-05
15:85637429 T C 0.043661 1.8260e-05
15:85645452 G C 1.734732 -1.4024e-05
15:85656050 C T 0.039373 2.7928e-06
15:85657120 G A 0.068557 -1.0644e-05
15:85659963 T C 0.216314 1.8401e-05
15:85660695 A G 0.021844 6.5717e-06
15:85669901 T C 0.706051 1.0702e-05
15:85670764 G A 0.032801 2.1787e-05
15:85680904 T C 0.082085 -2.8674e-06
15:85685171 G C 0.035583 2.3382e-05
15:85686532 C G 0.050365 -2.4075e-07
15:85691677 C T 0.850486 1.3853e-05
15:85693478 T C 0.085601 -6.9755e-06
15:85695199 C T 0.058936 -9.7277e-06
15:85705900 G A 1.344966 2.3992e-05
15:85706556 G A 0.047125 -2.8586e-06
15:85707257 C G 0.131005 -1.0752e-05
15:85709386 C A 0.843210 1.5872e-05
15:85712426 G T 0.031578 -4.9670e-06
15:85726714 T C 0.992068 1.0554e-05
15:85800655 T G 0.914260 5.0949e-05
15:85818104 A G 0.083432 -5.0662e-05
15:85825567 A C 0.347792 -3.0414e-05
15:85830392 T C 0.108444 1.0484e-05
15:85836927 G C 0.053360 1.8020e-05
15:85856592 C T 0.053105 2.6630e-06
15:85856924 G A 0.242584 -8.5264e-07
15:85865163 C T 0.119378 2.7235e-05
15:85869137 A G 0.038228 2.7271e-06
15:85870151 A G 0.073786 -1.0862e-05
15:85870367 G A 0.840851 3.5401e-05
15:85880776 T C 1.262493 -1.0792e-06
15:85882465 G A 1.919268 -1.9476e-05
15:85890858 T C 0.028749 -2.3094e-06
15:85905048 A G 1.569446 4.4288e-05
15:85921559 G T 1.020035 7.7354e-06
15:85923130 T C 0.025397 1.5270e-05
15:85948136 C T 0.457222 2.1361e-05
15:85948604 T C 0.164079 3.0513e-06
15:85948735 A T 1.933867 -3.1178e-07
15:85954353 G C 0.020501 2.4403e-05
15:85960663 C T 0.061982 1.9077e-05
15:85969043 C T 0.037310 -5.0927e-06
15:85976671 T C 0.048723 1.9422e-05
15:85983636 A G 0.026665 -6.6714e-06
15:85989791 G A 0.739155 -2.1138e-06
15:85998741 C T 0.304597 1.7876e-05
15:86006674 A G 1.156718 -4.3392e-06
15:86029024 G C 0.059959 -1.8445e-05
15:86040872 A G 0.385084 1.8818e-05
15:86048789 G A 0.260494 -1.6317e-06
15:86050214 A C 0.028242 -4.4943e-06
15:86063133 C T 1.049012 -1.6986e-05
15:86068025 T G 0.057086 -9.4155e-06
15:86071035 C T 0.083761 -1.2248e-05
15:86071450 G T 0.104997 1.9668e-05
15:86073035 G A 0.656513 -4.5735e-05
15:86074673 G C 0.020725 2.3324e-05
15:86076584 G A 0.216096 9.9509e-06
15:86078089 A T 0.063264 6.2294e-06
15:86085543 G A 1.846671 -8.1065e-07
15:86085802 A G 1.375126 -2.5974e-05
15:86087095 A G 0.038054 -2.3234e-05
15:86087309 C T 1.737989 -3.6080e-05
15:86093701 A C 0.595778 -8.0450e-06
15:86104757 C T 1.402080 8.4241e-06
15:86120411 C T 0.045673 2.1468e-06
15:86122779 C T 1.346850 5.7945e-06
15:86122875 C A 0.057671 -1.5670e-05
15:86122970 C T 0.040757 1.0983e-05
15:86123170 T G 0.529560 -1.7389e-05
15:86123364 A G 0.473592 9.1044e-06
15:86123462 C T 0.110232 2.0376e-05
15:86123809 T C 0.020844 1.1142e-05
15:86123851 T C 0.054676 -1.2778e-05
15:86124616 G A 0.075700 1.0637e-05
15:86124712 G A 0.072375 3.2840e-05
15:86124968 A G 1.282131 1.3389e-05
15:86125031 A G 1.289383 1.3619e-05
15:86125304 T C 0.301313 -1.3729e-05
15:86125544 T C 0.027780 -2.5144e-07
15:86132066 T C 0.064253 7.3208e-06
15:86157492 T C 0.047241 5.0781e-05
15:86165693 C G 0.277681 1.0367e-05
15:86165956 G A 0.021691 -2.4942e-05
15:86166241 C T 0.096409 5.8768e-06
15:86167428 C T 0.052867 -1.3719e-05
15:86172674 T A 0.028759 -7.1130e-06
15:86182670 A G 0.096062 8.1088e-06
15:86183172 G A 0.044684 2.7845e-05
15:86207519 A G 1.298406 1.8594e-05
15:86215194 T C 0.110549 2.1608e-05
15:86218767 G C 0.156722 1.9264e-05
15:86225263 A G 0.036123 -7.0612e-06
15:86245153 C T 0.439624 -4.3057e-06
15:86248029 C A 1.573451 -1.2631e-05
15:86251500 C T 0.147787 -2.4049e-06
15:86251534 T C 0.652885 -7.9543e-06
15:86254487 C T 1.569994 -8.8289e-06
15:86256849 A G 0.026049 2.4544e-06
15:86257637 A G 1.836628 1.9912e-06
15:86270878 T C 0.053874 -2.8467e-05
15:86271450 T C 0.092686 1.3114e-05
15:86271849 A G 0.022483 -5.7177e-06
15:86278309 A G 0.489894 -1.6483e-05
15:86278479 G A 1.072202 -5.5670e-07
15:86284817 C T 1.153971 -7.0211e-06
15:86286787 T C 0.096473 6.8505e-06
15:86287867 A G 0.172289 3.2804e-05
15:86288596 G T 0.075619 1.0150e-05
15:86293705 T C 0.042484 6.6863e-06
15:86294006 A C 1.557748 -1.3915e-05
15:86295389 T C 0.072505 3.6343e-05
15:86299707 T C 0.277347 9.4338e-06
15:86304274 C T 0.046986 1.8283e-05
15:86312681 A G 0.499669 -2.9085e-05
15:86314653 C T 0.249108 -5.2940e-06
15:86319776 G T 0.042556 -6.9674e-06
15:86323565 C G 0.399177 2.7288e-05
15:86325888 C T 0.078335 6.3692e-06
15:86326154 C T 0.389399 -2.3229e-05
15:86330332 C A 0.228216 8.2016e-07
15:86330706 C A 0.396627 2.5062e-06
15:86338666 C T 0.020817 -2.1857e-05
15:86338985 G A 0.766640 -1.8936e-06
15:86339305 T C 1.156463 -1.9439e-05
15:86339598 C T 0.273206 -9.7738e-06
15:86341632 A G 1.780677 4.2480e-06
15:86341790 G A 0.447784 -1.3851e-05
15:86341812 G C 0.347261 -2.9533e-06
15:86347891 A G 0.054567 2.1071e-06
15:86348869 C T 0.099044 1.7188e-05
15:86349820 G A 1.444568 3.7511e-06
15:86350523 A G 0.022796 1.9028e-05
15:86352513 C T 0.319876 -2.8963e-05
15:86354439 C T 1.442042 1.3283e-06
15:86356506 C T 0.063845 -1.5069e-05
15:86358459 A C 1.430812 6.1519e-06
15:86361819 A G 1.246249 3.6494e-05
15:86363164 G C 0.289522 1.3015e-05
15:86365851 C A 0.068503 -1.4634e-05
15:86367389 T C 1.253464 3.9706e-05
15:86369430 A G 0.558642 2.4619e-05
15:86377968 G C 0.083574 1.0470e-05
15:86380927 T C 0.217997 -2.3565e-06
15:86384813 T G 0.389110 1.5267e-05
15:86388592 A G 0.055930 3.2375e-06
15:86388941 C T 0.675344 3.5856e-05
15:86389540 A G 0.525347 4.9591e-05
15:86390863 G A 0.917075 -2.7163e-06
15:86395573 A C 0.140076 -2.9355e-06
15:86399033 C T 0.109746 -1.0242e-05
15:86402162 A G 0.106999 -1.2729e-09
15:86406244 G C 0.887527 -3.7118e-06
15:86406524 G A 0.973573 -7.1472e-06
15:86409592 T C 0.060949 9.8808e-07
15:86416201 G A 1.584943 3.1411e-05
15:86419483 A G 0.057294 2.4399e-05
15:86420432 A G 1.301891 2.4911e-05
15:86420636 C G 0.032458 -4.6515e-06
15:86421360 C T 0.044456 1.9495e-05
15:86424548 T C 0.049787 -8.3222e-06
15:86427296 A G 1.953888 -3.4995e-06
15:86427477 G A 0.032326 -1.0231e-05
15:86434900 A C 0.096385 -9.3522e-06
15:86436643 C T 0.022718 5.7126e-06
15:86437552 G C 0.069894 -7.3954e-06
15:86441006 T C 0.455131 2.4036e-05
15:86441374 G T 1.675846 1.2154e-05
15:86441840 A G 0.048383 -1.4623e-06
15:86443455 T C 0.075530 1.1235e-05
15:86453808 A C 1.286336 2.1346e-05
15:86460661 T C 0.020906 8.9954e-07
15:86461611 G A 0.153067 -9.4496e-06
15:86463640 T C 0.356461 6.6146e-06
15:86466505 T C 0.139930 2.2051e-05
15:86467924 A C 0.800403 2.3130e-05
15:86477002 C T 0.022350 3.1817e-06
15:86480257 T C 0.037044 -1.0011e-05
15:86481949 A G 0.284824 -2.0589e-06
15:86484726 C G 0.187891 -2.3410e-05
15:86484968 G A 0.100982 -2.2545e-05
15:86507149 A G 0.114690 2.0300e-05
15:86507717 T C 0.215447 -1.9357e-05
15:86522244 T C 0.121227 -2.1430e-05
15:86524934 A G 0.045000 -1.8332e-06
15:86526527 T C 0.279397 -2.3020e-05
15:86529230 A C 0.622008 1.6480e-06
15:86530640 G A 0.125851 -5.2193e-06
15:86536045 T C 0.086519 -5.3136e-06
15:86545500 G A 0.186150 1.8684e-05
15:86548784 G T 0.706252 -3.6623e-06
15:86548789 T C 0.056859 3.0860e-06
15:86551662 A G 0.633322 -2.3694e-06
15:86552325 C T 0.229012 -2.4501e-05
15:86553576 G A 0.047961 -1.8804e-05
15:86555657 T C 1.809617 7.0082e-07
15:86556007 T C 0.527510 4.7726e-06
15:86558462 A G 0.490346 6.0279e-06
15:86559463 G T 0.022153 -2.1373e-05
15:86560545 T C 0.126218 -5.2147e-06
15:86565996 G T 1.131781 3.6999e-05
15:86566530 G C 0.636498 3.5130e-05
15:86568754 T C 0.032835 1.3511e-05
15:86569502 A G 0.427392 2.6698e-05
15:86578025 G A 0.553841 -1.8246e-05
15:86583133 G A 1.394505 4.5469e-06
15:86585398 T C 0.281533 7.9252e-06
15:86585638 G C 0.043164 1.1505e-05
15:86592538 T C 1.392496 1.8177e-05
15:86593879 T C 0.032655 9.7163e-06
15:86595132 C G 0.049586 1.6012e-05
15:86595451 T C 0.066388 2.3815e-06
15:86599160 T G 0.137604 6.7194e-07
15:86602304 A G 1.852567 2.5296e-06
15:86606820 T C 0.041168 -1.4958e-05
15:86608632 T C 0.181479 -1.4435e-05
15:86616799 T C 1.827524 4.9110e-06
15:86623194 T C 1.326471 1.2954e-05
15:86623876 T C 0.031068 -9.4582e-06
15:86631008 C T 0.548405 -1.9835e-05
15:86634379 T C 0.042620 -6.4580e-06
15:86637538 A G 0.088392 -1.3511e-05
15:86640869 C T 0.033111 4.9336e-06
15:86649711 G C 0.032706 -7.4241e-07
15:86653291 C A 0.094627 -1.7991e-05
15:86653906 A G 0.043229 -1.1734e-05
15:86654192 G A 0.099074 -9.0470e-06
15:86659281 G A 0.350712 -4.8799e-06
15:86659341 A G 0.047094 8.9321e-06
15:86661722 C T 1.412681 4.7758e-06
15:86662422 G A 0.127300 3.3610e-05
15:86663550 C T 0.149898 -2.0711e-05
15:86667808 T C 0.037816 1.9377e-05
15:86667974 C G 0.490176 3.7439e-06
15:86668287 C T 0.028089 -8.2605e-06
15:86675408 T C 0.127286 3.7299e-06
15:86685684 G A 0.101464 -2.0199e-05
15:86688823 G A 0.310339 4.4401e-06
15:86701766 T C 0.034845 1.4906e-05
15:86702241 T C 0.075456 1.3107e-05
15:86711639 A G 0.038999 -1.5054e-05
15:86714799 A G 0.057707 1.2369e-05
15:86722636 T C 0.143129 -1.5488e-05
15:86722759 T C 0.874468 -1.2232e-05
15:86729721 C T 0.052014 1.1893e-05
15:86733336 G A 0.338548 -5.9759e-06
15:86736436 A G 0.036225 -1.7672e-05
15:86738120 C A 0.087287 -6.6914e-07
15:86742985 T C 0.032390 -9.0449e-06
15:86747703 C A 0.061816 1.4457e-05
15:86760879 A G 0.049682 7.0018e-06
15:86761131 C T 0.061360 1.9568e-05
15:86765897 C T 0.549833 -2.5777e-06
15:86766368 T C 0.110739 -1.3114e-05
15:86769890 T G 0.147168 1.0016e-05
15:86774770 T C 0.031115 -1.2931e-05
15:86779794 T G 0.363798 -8.4282e-06
15:86784659 A G 0.072307 1.9639e-05
15:86788684 G A 0.133171 -1.3335e-05
15:86790997 A G 0.026179 7.8439e-06
15:86791995 T G 0.082813 1.1897e-05
15:86795970 T C 0.308146 2.9915e-05
15:86797724 T C 0.310462 -3.9318e-06
15:86800154 T C 0.029466 -1.1388e-05
15:86804048 T G 0.085594 3.7644e-05
15:86807843 C T 0.391711 3.0664e-06
15:86811266 G A 0.035742 -7.2379e-06
15:86814266 T C 0.040087 4.9738e-06
15:86816276 G A 0.505839 5.4831e-06
15:86818007 A G 1.297328 1.8741e-05
15:86823432 G A 0.032873 8.1376e-06
15:86826083 A G 1.205798 -6.9692e-07
15:86831511 T C 0.047142 -1.1710e-05
15:86838385 G A 0.036548 -1.1768e-06
15:86840003 C A 0.130264 1.0519e-05
15:86847227 G T 0.576702 -1.9009e-05
15:86855657 T C 1.427541 -1.7069e-06
15:86859476 G A 1.346595 -3.0664e-06
15:86870632 A G 0.047907 -4.2455e-06
15:86874698 T C 0.031625 -4.6953e-06
15:86885766 A G 0.039329 -1.5924e-05
15:86895601 A G 1.569535 9.6547e-06
15:86900119 T C 0.094926 -4.1112e-06
15:86901050 C T 0.065926 1.3950e-05
15:86915089 T C 0.092686 -1.5818e-05
15:86940622 C T 0.941173 -2.5198e-05
15:86949346 T C 0.037996 8.0507e-06
15:86957689 T C 1.430407 2.6395e-06
15:86960275 G A 0.544774 -7.2839e-06
15:86976648 T G 0.037582 -7.1806e-06
15:86984240 G A 0.105925 -1.0637e-05
15:86991981 A G 0.140430 -1.6474e-06
15:86992229 A G 0.258006 -1.0117e-05
15:87001129 A G 0.109348 -1.1522e-05
15:87001197 G A 0.263877 -1.1386e-05
15:87003127 T C 0.984242 1.7039e-05
15:87013907 A G 0.086352 -9.3621e-06
15:87040063 A G 0.071661 1.4524e-05
15:87053846 T G 1.015979 -6.8839e-06
15:87057124 C T 1.189894 -1.7267e-05
15:87063134 A G 0.024316 -2.2134e-06
15:87064089 C A 0.087406 -3.8147e-06
15:87077646 T C 0.083857 1.4646e-05
15:87081216 A G 0.211153 1.7713e-05
15:87083122 C T 1.213529 -4.9088e-06
15:87086162 T G 0.196146 -8.4341e-06
15:87086934 A G 0.033277 5.7370e-06
15:87099537 C T 1.245790 -6.1667e-06
15:87101004 G A 0.048206 1.4885e-05
15:87102625 C T 1.095736 4.9075e-06
15:87116132 C T 0.115240 5.9018e-06
15:87116978 G A 0.118161 1.0631e-05
15:87117255 A C 0.324142 -3.4555e-06
15:87117769 G A 1.022327 4.2080e-06
15:87119340 A G 1.612128 3.8265e-05
15:87122971 T C 0.039176 6.3141e-06
15:87123121 G A 0.050345 -8.0422e-08
15:87124379 T C 0.482561 3.4002e-05
15:87124918 A C 0.064627 1.0308e-05
15:87126495 A G 0.982416 -2.2444e-05
15:87130238 G A 0.240082 1.4323e-05
15:87131027 T C 1.961803 -1.8425e-05
15:87136493 C T 0.821734 -3.9732e-06
15:87141733 T C 1.878524 -1.9158e-06
15:87145741 A G 0.728844 -1.5515e-05
15:87145842 G A 0.953779 -1.5811e-05
15:87149589 T G 0.069720 3.0346e-07
15:87151986 G A 0.065603 -2.1734e-07
15:87155398 G A 1.056488 9.5165e-06
15:87161911 C T 0.626295 -2.5162e-05
15:87162259 C T 0.401424 -1.9434e-05
15:87163264 G A 0.257520 1.7306e-06
15:87164289 T G 0.676568 3.0391e-05
15:87166702 C T 0.176617 8.6177e-06
15:87172682 T C 0.082983 -7.0601e-07
15:87176448 A G 0.028130 -3.6311e-06
15:87176449 C T 0.079603 -6.1547e-06
15:87177723 C T 0.196663 9.8024e-06
15:87180265 A G 0.559390 3.7431e-06
15:87182441 T C 0.110195 -2.3766e-06
15:87191977 G A 1.041631 -3.7804e-05
15:87199380 A G 0.074041 6.6456e-07
15:87202149 C T 1.007510 -4.4578e-05
15:87202896 A C 0.071978 1.2873e-05
15:87206513 C T 0.046224 -3.9286e-05
15:87206617 G A 0.073973 4.3959e-05
15:87209923 T C 1.774225 -3.7606e-05
15:87217613 G A 1.783295 -3.4062e-05
15:87219198 G A 0.093934 -2.9883e-05
15:87222097 A G 0.074691 -1.9637e-05
15:87230677 A G 0.078998 -4.8712e-06
15:87234982 A G 1.195803 -2.3639e-06
15:87241646 T C 0.812513 2.5955e-06
15:87252924 A C 0.729126 2.7072e-06
15:87255339 C T 0.890733 -1.3347e-05
15:87256939 T C 0.092424 1.9735e-05
15:87260725 G A 0.877753 -1.6490e-05
15:87267790 C T 0.020620 -3.0458e-05
15:87269323 C T 1.526881 -1.2418e-05
15:87270511 T G 0.087705 -4.4476e-05
15:87271355 G A 0.048556 -2.4546e-05
15:87277702 G A 0.275841 1.2262e-05
15:87283201 T A 1.309782 -1.6901e-05
15:87286775 T C 0.151635 -3.7617e-05
15:87287013 G T 0.069883 4.9042e-06
15:87287092 C A 0.843289 3.2715e-05
15:87288060 G A 0.043593 -6.0744e-06
15:87288237 C T 0.049525 -7.5977e-06
15:87289440 T C 1.359528 -1.7302e-05
15:87289776 A G 0.980947 -2.8092e-05
15:87295691 C T 0.373640 -8.1446e-07
15:87297945 C T 0.497649 -1.3951e-06
15:87298990 G A 0.084968 -2.6452e-05
15:87299501 G A 0.836662 1.6423e-05
15:87302574 T G 0.256914 -1.5226e-05
15:87303479 C T 0.113755 -6.7965e-06
15:87309196 T C 0.123237 -1.0221e-05
15:87312286 G A 0.245821 1.7712e-05
15:87316284 A G 0.088086 -1.2181e-05
15:87317995 C G 0.055407 6.9417e-06
15:87319218 A G 0.333495 1.2098e-05
15:87319271 C T 0.152132 4.2416e-06
15:87319811 C T 0.397653 9.0634e-06
15:87327763 T G 0.125137 1.1800e-04
15:87332436 A G 1.077655 1.9207e-05
15:87333293 A G 0.039115 -2.7940e-06
15:87335583 C T 1.905631 -3.2410e-06
15:87339951 T C 0.042780 2.6893e-06
15:87340448 G T 0.275522 2.3230e-06
15:87340543 G T 0.029089 -1.6341e-05
15:87341014 G A 0.043667 -7.9379e-06
15:87343750 C T 0.140912 -2.0845e-05
15:87347166 C T 0.274104 1.3498e-05
15:87351138 T C 1.239249 1.5417e-05
15:87369228 T G 1.908684 1.4610e-06
15:87369883 T G 0.025893 -3.1425e-06
15:87370842 A G 0.038207 -4.6219e-05
15:87386841 A C 1.780055 -3.5078e-06
15:87387247 A G 0.348363 6.1863e-06
15:87391809 G A 0.035977 -2.6252e-05
15:87393351 G A 0.020583 2.4483e-05
15:87394718 A G 0.055621 9.4058e-07
15:87397753 G T 1.567111 2.7101e-06
15:87400729 G C 0.023537 -3.4004e-05
15:87401496 C A 0.027977 6.2261e-07
15:87402949 G A 0.298576 -3.7761e-07
15:87403331 G A 0.077717 -2.1762e-05
15:87405143 A G 0.377227 -4.7133e-06
15:87405404 A G 0.345589 -7.6909e-06
15:87406005 G T 0.112629 -1.8590e-05
15:87411904 T C 1.496398 5.1014e-06
15:87415694 C T 0.064331 9.8773e-06
15:87417665 G A 1.599056 -9.1451e-06
15:87424822 A C 0.030347 -1.6427e-05
15:87430278 T G 0.044663 -3.7426e-06
15:87430707 A G 0.191182 -1.9457e-05
15:87430953 A G 0.286738 7.1842e-07
15:87437899 G A 0.029340 -1.7593e-05
15:87447540 A C 0.214910 -4.6754e-06
15:87448688 C T 0.177733 -4.3328e-05
15:87450383 C T 0.081052 -5.5176e-05
15:87451761 A G 0.049474 -7.8929e-06
15:87451984 A G 0.031503 8.9678e-06
15:87453354 A G 0.119684 -1.0723e-05
15:87454639 T C 0.720161 9.9192e-06
15:87455485 A G 0.089392 -3.6527e-06
15:87457449 A G 0.039407 2.7738e-05
15:87457895 G A 1.344093 -7.5321e-06
15:87460714 T C 0.420524 -5.8807e-06
15:87460850 T C 0.028681 -3.0131e-06
15:87460972 C T 0.072515 1.0001e-06
15:87461080 G A 0.064712 -3.5403e-05
15:87461130 C T 0.100098 -1.6371e-06
15:87461234 C T 0.368956 -3.6424e-05
15:87461684 T C 0.379152 -2.3216e-05
15:87461937 A C 1.716451 5.9337e-08
15:87462592 A G 0.181401 -3.8810e-05
15:87463934 C T 1.271483 1.6831e-05
15:87471671 C T 1.510694 8.3774e-06
15:87475446 G A 0.177212 -7.0453e-06
15:87481838 A C 1.612934 1.3801e-05
15:87482311 T C 0.072613 -3.7818e-06
15:87504677 T G 0.048492 1.3395e-05
15:87512161 G A 0.023251 1.0003e-05
15:87516184 G T 0.049427 1.3754e-06
15:87516366 G A 0.199954 5.6270e-09
15:87518206 A C 0.114781 2.5279e-06
15:87520246 C T 1.177263 2.0001e-06
15:87528546 C A 0.053122 -8.6939e-06
15:87529885 G A 0.069550 -1.9169e-05
15:87529988 T C 0.254113 -2.9718e-05
15:87535586 A G 0.134126 1.0774e-05
15:87538753 C T 0.105123 1.0492e-06
15:87541062 A G 0.110844 -4.7161e-06
15:87555349 A G 0.089572 -2.8939e-06
15:87557396 A G 0.044011 -1.9520e-06
15:87572209 T C 0.064848 8.9281e-06
15:87579826 C T 0.160390 1.0592e-05
15:87593464 A G 0.068632 -7.0183e-06
15:87602976 A G 0.185165 -5.2901e-06
15:87608259 T G 0.055563 3.2750e-06
15:87615239 T C 0.050545 -1.9431e-05
15:87621918 T C 0.176519 -3.2476e-05
15:87637299 T A 0.021908 2.1063e-05
15:87638543 C T 0.023364 -4.6894e-07
15:87642396 C T 0.098986 1.7583e-05
15:87643948 T G 0.081484 2.2185e-05
15:87644726 G C 1.015537 -2.0932e-05
15:87660558 G T 0.168818 1.1030e-05
15:87664115 T C 1.312845 1.9501e-05
15:87666857 T C 0.029170 2.8782e-07
15:87667193 C T 0.053799 4.2191e-08
15:87667228 T C 0.033362 6.2693e-06
15:87669659 C T 0.071536 -1.0300e-05
15:87669825 A G 0.062458 6.7754e-06
15:87678604 A G 1.876433 -1.3754e-05
15:87680731 A G 0.132090 -1.6359e-05
15:87684210 C G 0.264731 -7.4683e-05
15:87687175 C T 1.160026 6.1100e-05
15:87688825 A G 0.090007 -2.1967e-05
15:87691585 C G 0.133667 -1.1935e-05
15:87692992 C A 0.193022 4.5729e-06
15:87695511 A G 0.301867 2.0543e-05
15:87695546 T C 0.055070 -1.9482e-05
15:87698088 A G 0.953439 -1.8307e-05
15:87698796 C A 1.024227 -1.6732e-05
15:87704992 C A 0.087386 -2.2710e-06
15:87707311 T G 0.560757 3.2941e-06
15:87709999 A G 0.290423 -2.0622e-05
15:87711676 T C 0.447689 9.4048e-06
15:87712182 T C 0.047723 -1.8727e-06
15:87712466 C T 1.768696 1.2192e-05
15:87715048 C T 0.619811 8.1301e-06
15:87715564 A C 1.473962 -5.1076e-06
15:87729552 C T 0.118729 1.9500e-05
15:87735974 C T 0.245331 1.0728e-05
15:87750360 A C 1.460591 1.8820e-05
15:87755342 C T 0.319080 6.1436e-06
15:87764101 T C 0.156239 1.4955e-06
15:87765075 C T 0.616612 8.4595e-06
15:87768922 G A 0.053221 -1.8202e-05
15:87769542 G A 0.353303 4.0004e-06
15:87786789 T G 0.188360 -2.7964e-05
15:87787005 A G 0.083248 1.7632e-05
15:87787283 A G 0.031945 -1.6971e-06
15:87791883 A C 0.142398 -1.6206e-05
15:87799924 G A 0.299157 -4.7571e-06
15:87810603 A G 1.445588 -2.8970e-06
15:87829960 G A 0.515794 -2.1657e-05
15:87832961 T C 0.098061 2.5101e-05
15:87842531 C G 0.088919 -9.6975e-07
15:87856448 G T 0.558217 -2.9260e-06
15:87857917 C T 1.229559 -2.1451e-05
15:87861102 C T 0.038418 -2.2933e-05
15:87863789 A G 0.084924 -9.0429e-06
15:87877494 T C 0.580278 1.1179e-06
15:87887166 C T 0.034022 -5.4631e-06
15:87889724 T G 0.169284 -4.2540e-06
15:87889750 A G 0.769818 1.2953e-05
15:87894049 T C 0.043766 4.2058e-05
15:87895595 T G 1.428034 7.5150e-06
15:87898357 G A 0.532803 -5.4482e-06
15:87900366 G A 0.415897 1.2894e-05
15:87900802 T G 0.118980 -7.3472e-06
15:87904327 C T 0.454733 -3.3434e-07
15:87906216 A C 0.727970 -1.3785e-06
15:87907910 C T 0.793359 1.3008e-05
15:87910115 G A 1.371822 -8.4184e-06
15:87928500 C A 0.459211 -1.0555e-05
15:87930352 A G 0.035617 1.2349e-05
15:87933271 A G 0.047298 -1.7346e-06
15:87935526 T C 0.136792 -2.0101e-05
15:87936191 T C 0.086682 1.2626e-06
15:87952919 G A 0.095984 2.3270e-05
15:87954255 T G 1.270384 -2.1759e-05
15:87959242 T C 0.778570 -1.7605e-05
15:87962986 A G 1.247439 -2.3075e-05
15:87969127 T G 0.091962 -1.0938e-05
15:87971022 C G 0.020215 1.3997e-06
15:87996087 G A 0.116828 -1.0620e-05
15:87999294 A G 0.075122 1.1287e-05
15:88003592 T C 0.094178 1.1556e-05
15:88006134 G T 0.450755 -1.2469e-05
15:88019967 G T 0.918482 4.6263e-06
15:88020975 C A 0.567396 3.9898e-07
15:88033667 A G 0.081606 -2.7194e-06
15:88035812 G A 1.656169 1.6509e-05
15:88035882 C T 0.319835 -2.5079e-05
15:88037470 C T 0.245879 -1.1400e-05
15:88044080 G A 0.281342 -6.8635e-06
15:88045276 A G 0.251770 -1.1301e-05
15:88045953 T G 1.629290 1.5800e-05
15:88046675 C T 0.054972 -4.9652e-06
15:88049010 T G 0.050957 -1.0782e-05
15:88051217 T C 0.060748 6.8609e-08
15:88051664 T C 0.295727 -1.2247e-05
15:88051784 G T 0.040628 -2.2398e-05
15:88052997 A G 0.045241 7.2320e-06
15:88065321 C T 0.023455 -3.4206e-06
15:88069765 T C 0.044949 -2.2235e-05
15:88073561 G A 1.945181 -2.7252e-06
15:88077533 G A 0.053581 -2.7972e-05
15:88080682 G A 0.366650 1.6214e-05
15:88081138 T C 1.023282 7.5729e-05
15:88086351 T G 1.686196 1.2677e-05
15:88088447 G A 0.331272 -3.3833e-05
15:88094072 A G 0.022221 -8.2198e-06
15:88100950 C T 0.261069 3.0170e-06
15:88110138 C G 0.022439 -9.6081e-06
15:88110408 C G 0.032349 -2.0433e-05
15:88113471 A C 0.246317 -1.4130e-05
15:88113619 G A 0.067619 3.3566e-05
15:88113669 T C 0.046163 2.0372e-05
15:88115968 G A 0.139801 6.2357e-06
15:88120131 A G 1.340723 1.5142e-05
15:88120312 T C 0.118610 7.4086e-06
15:88125623 T C 0.084669 2.2305e-05
15:88128525 T C 0.068319 -1.0473e-05
15:88129327 A G 0.044480 -8.6338e-06
15:88132060 T G 0.329752 -2.3649e-06
15:88134371 T C 0.107547 -1.1925e-05
15:88135844 G A 0.023160 4.3242e-06
15:88138606 G A 0.116879 -1.4729e-05
15:88150754 A C 0.029507 2.2560e-05
15:88153004 G A 1.256425 5.6395e-06
15:88166633 T C 0.037116 3.8331e-06
15:88168629 C T 0.922025 -1.3163e-05
15:88181078 T C 0.117522 7.5305e-06
15:88195828 A G 0.059952 -1.0004e-06
15:88204937 T G 0.146594 -9.8405e-06
15:88215731 C G 0.162257 -4.0333e-07
15:88225797 C T 0.729473 1.9905e-05
15:88228772 G T 0.122570 -1.4273e-05
15:88236333 C T 0.054543 1.8847e-05
15:88239362 A G 0.230318 9.1285e-06
15:88247444 C T 0.055101 -1.8095e-05
15:88248730 A G 0.135874 1.2760e-06
15:88257236 G A 1.337932 -1.9161e-05
15:88258582 C A 1.652426 -1.7575e-05
15:88266975 C A 0.044446 2.0660e-05
15:88270510 G A 0.421517 -5.4835e-06
15:88287973 C T 0.095535 1.3757e-05
15:88292024 C T 0.275522 -7.7855e-06
15:88292563 G T 0.200080 -8.8224e-06
15:88295505 T C 0.020141 -4.7898e-06
15:88302046 T C 0.377479 -6.1087e-06
15:88304832 C T 1.451027 -1.0984e-06
15:88310967 G T 0.818211 -4.4936e-06
15:88311039 C G 0.095283 -6.1966e-06
15:88318163 C T 0.175030 7.4010e-06
15:88329896 G A 0.130999 1.7234e-05
15:88335341 G T 0.077431 -1.8734e-05
15:88335830 C T 0.040655 -1.6644e-06
15:88341913 A C 1.536723 1.1229e-05
15:88356270 T C 0.665910 1.5437e-05
15:88359182 T C 0.218962 -4.7369e-06
15:88359336 T G 1.021181 -2.4614e-05
15:88360283 C G 1.771117 -8.4039e-07
15:88360757 G A 0.044174 -1.2228e-05
15:88361399 A G 0.779188 -1.6349e-05
15:88368416 C A 0.166136 -7.8727e-06
15:88369239 A G 0.401067 -1.7913e-06
15:88369392 G T 1.618377 9.8054e-06
15:88370262 A G 0.748631 -1.0165e-05
15:88374123 C T 0.047247 5.5571e-06
15:88384218 T C 0.086750 -8.8674e-06
15:88389226 G A 0.041032 1.3205e-06
15:88389309 C T 0.769523 4.5905e-07
15:88390624 A G 0.224562 1.1270e-05
15:88395969 T C 0.143714 -2.5638e-06
15:88404047 T C 0.067065 2.5945e-05
15:88406159 G T 0.055091 -6.5724e-06
15:88409161 A G 1.272112 -7.2989e-06
15:88414005 G A 1.403042 -1.4016e-05
15:88414438 G A 0.093230 -6.8486e-06
15:88428260 T C 1.320654 -1.0665e-05
15:88430570 C T 0.035440 -1.3004e-05
15:88437353 G A 0.022626 -4.5237e-07
15:88439774 T C 1.491319 8.0388e-06
15:88446926 T C 0.075095 -1.8700e-05
15:88448293 C T 0.166724 2.1398e-05
15:88452212 C A 0.057617 1.5264e-05
15:88460691 G A 0.037626 -2.5234e-05
15:88461422 G A 1.012195 -1.3345e-05
15:88464729 C T 0.856616 -6.8315e-06
15:88473162 C G 0.048390 2.4211e-05
15:88473457 T C 0.020991 -3.8802e-08
15:88485185 A G 0.418151 -9.8431e-06
15:88485496 T G 0.034053 3.1137e-05
15:88486916 C T 0.420337 1.4172e-05
15:88490034 C T 0.077305 1.3774e-05
15:88495688 C T 0.050270 2.1580e-05
15:88507165 A G 0.026053 -1.9547e-05
15:88507931 G A 0.347271 1.4931e-05
15:88509896 A C 0.106119 1.3946e-06
15:88510986 A G 0.087936 1.6844e-05
15:88518599 T C 0.179072 1.3111e-05
15:88520028 T G 0.083122 1.6225e-06
15:88521314 A G 0.029857 -3.1333e-05
15:88521890 A G 0.058375 -2.9489e-05
15:88523397 T C 1.051283 -1.6903e-05
15:88530211 G A 0.038010 1.8923e-06
15:88550442 A G 0.253919 5.5618e-06
15:88551810 C T 0.138652 5.9088e-06
15:88551937 A G 0.050559 -5.7256e-06
15:88554886 C T 0.896292 8.3111e-06
15:88557310 T C 1.730241 -1.5254e-05
15:88563315 T C 0.043661 -3.3286e-06
15:88564772 A G 0.099380 -5.9203e-07
15:88583867 T C 1.898335 -9.4762e-06
15:88584310 G A 0.586996 -5.8953e-06
15:88587361 T C 0.161787 -4.0437e-05
15:88591530 A C 0.222644 2.9669e-05
15:88596251 A G 0.052548 -9.4789e-06
15:88598416 T C 0.054768 -1.1209e-05
15:88598575 C T 0.043426 -3.1754e-05
15:88608988 T C 0.071913 3.0819e-05
15:88612515 A G 0.075194 -3.9386e-07
15:88617721 T C 0.818069 -1.6835e-06
15:88623784 C A 0.100968 3.4676e-05
15:88624918 A G 0.036827 -1.1989e-06
15:88625785 T C 0.033107 1.7074e-06
15:88626859 A G 0.030721 5.6975e-06
15:88630682 G T 0.152737 -3.8910e-06
15:88635863 A C 0.065491 -8.1638e-06
15:88640544 C T 0.159125 -6.8979e-06
15:88641838 A C 0.024659 7.2110e-06
15:88642435 G A 1.151557 -1.5978e-05
15:88651429 G A 0.102647 1.5796e-05
15:88653481 C A 0.216392 6.9181e-06
15:88659538 T C 0.514172 4.7968e-05
15:88661739 G A 0.724516 -4.7158e-05
15:88676603 A C 0.033220 -2.7507e-05
15:88678680 C T 0.960440 -1.4632e-05
15:88681674 A G 0.089412 4.5531e-06
15:88685987 A G 0.355577 3.0483e-05
15:88694050 T C 0.042919 6.9369e-06
15:88698412 G A 0.049886 1.6488e-06
15:88706888 C T 0.479106 -3.9690e-05
15:88709057 C T 0.149630 1.7856e-05
15:88712594 C T 0.417396 -1.6604e-05
15:88715922 G A 0.046074 2.7772e-06
15:88716216 A C 0.027528 8.4337e-06
15:88730299 T C 0.032377 -2.1603e-06
15:88735310 G A 0.420762 1.1267e-05
15:88736309 T C 1.384884 9.5126e-06
15:88742512 T C 0.135099 7.7734e-06
15:88743108 T C 0.136146 -4.6902e-06
15:88756201 C T 1.178304 -7.4142e-05
15:88758621 C G 0.279557 9.3678e-06
15:88758733 A G 0.103596 -7.8963e-06
15:88760035 C T 1.790139 -1.6123e-05
15:88766520 A G 0.042909 -4.8788e-06
15:88772441 A G 0.055580 2.8935e-06
15:88772774 C T 0.027491 -1.1024e-05
15:88784977 A G 0.032839 2.1226e-06
15:88792227 C T 0.034600 -1.5174e-05
15:88794859 C A 0.636749 1.4771e-05
15:88796723 C T 0.191859 4.2831e-06
15:88802935 A G 0.655652 6.7690e-06
15:88805253 C T 0.256897 2.6901e-06
15:88808983 T C 0.282648 -2.9199e-05
15:88809892 A C 0.077526 2.4501e-05
15:88811470 T C 0.057294 5.1329e-06
15:88812941 T G 0.023449 6.5858e-06
15:88814132 A G 0.137183 -1.7752e-05
15:88815338 G A 0.479807 3.3265e-06
15:88819059 G T 0.611407 -5.5848e-06
15:88820968 C T 0.407414 -8.5448e-06
15:88821039 C T 0.371475 -2.2351e-06
15:88821184 T C 0.765966 5.0679e-06
15:88822927 G A 0.600279 -3.2414e-06
15:88823209 A G 0.405990 8.5429e-06
15:88826635 A G 0.063383 -1.1003e-05
15:88830454 C G 0.586575 -2.4066e-05
15:88835573 A G 0.029538 1.2725e-07
15:88837141 T C 0.114696 -1.3100e-05
15:88841999 T C 0.212377 -1.0820e-08
15:88844814 C T 0.394152 1.6796e-05
15:88852965 C G 0.063193 -1.2950e-05
15:88854070 A G 0.075483 4.8007e-05
15:88854106 T G 0.263547 2.2708e-05
15:88854625 G A 0.071984 7.1227e-06
15:88857090 G A 0.642764 3.4478e-05
15:88857733 T G 0.122944 2.8989e-05
15:88858999 T C 0.037102 1.4377e-05
15:88861533 T C 0.039849 -7.5920e-06
15:88862183 T C 0.075381 -1.4235e-05
15:88864333 C A 0.851023 1.0488e-05
15:88864907 G A 0.349492 4.5652e-06
15:88867306 A G 0.061323 4.1421e-06
15:88867557 C A 0.508899 3.1378e-05
15:88867728 A G 0.051147 3.1899e-05
15:88870242 T C 0.072287 1.6781e-06
15:88871162 G A 0.086961 -1.3683e-05
15:88871358 A G 0.056957 2.0837e-05
15:88873482 A G 0.287312 -1.2865e-05
15:88874977 A G 0.041733 1.7108e-05
15:88876141 A C 1.753707 5.9862e-06
15:88876493 C T 1.066715 -4.3415e-05
15:88877531 G A 0.079246 -2.3895e-05
15:88887877 T C 0.051144 -2.7468e-05
15:88889146 G C 0.614776 3.0102e-05
15:88891143 G A 0.469556 1.0331e-05
15:88895499 G T 0.067347 -2.7904e-05
15:88898669 C T 0.410257 -6.5712e-07
15:88907630 G T 0.023408 -1.9055e-05
15:88910817 C T 0.154950 7.4091e-06
15:88912712 T C 0.740189 -4.4001e-05
15:88912820 G A 1.764739 1.1146e-05
15:88913459 G C 0.158881 -2.2190e-06
15:88914580 G A 0.069598 -7.3362e-06
15:88914634 T C 0.409577 4.1239e-05
15:88914943 A G 0.401825 2.1130e-05
15:88915305 A G 0.036844 -2.5321e-05
15:88916097 G T 0.545893 8.0674e-06
15:88918325 G C 0.546202 -5.0080e-06
15:88918418 A C 0.099730 2.4654e-05
15:88920862 C G 0.054581 -1.9414e-05
15:88927268 T C 0.064206 -1.4080e-05
15:88928368 C A 0.183230 -2.5755e-07
15:88928734 C T 0.129414 1.3269e-05
15:88930679 A G 0.048189 -1.3124e-05
15:88937639 G C 0.466881 -8.6626e-06
15:88946237 A G 0.064705 6.3279e-06
15:88949132 A G 0.022755 -1.8013e-06
15:88952919 T G 0.069945 -1.3647e-05
15:88962939 A G 0.108318 -2.2671e-05
15:88963298 T C 0.417213 1.7072e-05
15:88970225 A G 0.086097 -2.1931e-05
15:88974607 T C 0.114798 -1.4891e-05
15:88982909 C T 0.032570 2.7199e-06
15:88983639 G A 0.042845 -5.8283e-07
15:88987946 A G 0.074956 -1.3165e-05
15:88988766 C T 0.050491 -1.0380e-06
15:88999157 A G 0.109233 5.3535e-05
15:89005800 C T 0.067473 -4.4687e-06
15:89020461 G A 0.095753 -2.6029e-05
15:89034993 G A 0.439740 2.6526e-05
15:89035489 G A 0.230518 1.2056e-05
15:89035536 C G 0.058752 -1.9070e-05
15:89036291 C G 0.575896 1.1432e-06
15:89038112 C T 0.065824 -2.5633e-06
15:89042595 T C 0.069860 4.7450e-06
15:89046761 T C 0.151472 -1.1131e-05
15:89050628 A G 1.302526 -1.2319e-05
15:89056292 T G 0.135099 8.9250e-06
15:89070141 A C 0.059252 -5.6192e-06
15:89075901 A C 0.312345 -1.4866e-06
15:89079720 A G 0.047159 1.5158e-05
15:89085693 T C 1.293629 -5.2205e-07
15:89106018 C T 0.983596 2.0259e-06
15:89109275 A C 0.087331 3.5383e-06
15:89110101 T C 0.060955 8.1218e-06
15:89119421 T C 0.154243 -1.2087e-05
15:89133698 T C 0.094804 7.2450e-06
15:89136177 T C 0.678588 6.0660e-06
15:89138789 T C 0.134976 -1.0738e-05
15:89149880 A C 0.055285 -2.4825e-05
15:89152462 C T 0.817685 -2.8425e-06
15:89154966 A G 0.056947 3.1513e-07
15:89155270 G A 0.565057 1.7561e-05
15:89161320 A G 1.858027 1.3073e-05
15:89162992 C G 1.633707 -1.4751e-05
15:89165375 T C 0.022486 -1.2130e-05
15:89169858 G A 1.880914 9.9427e-06
15:89170057 C T 0.075017 -3.5009e-06
15:89173136 C A 1.469641 -2.4125e-05
15:89173181 T C 0.038085 7.4353e-06
15:89173938 A G 0.238358 9.3305e-06
15:89175426 C T 1.957713 6.1207e-06
15:89180885 A G 1.877559 3.2189e-05
15:89182466 T C 0.525432 -5.0677e-05
15:89189833 C T 0.069142 -4.1465e-05
15:89189874 A G 0.027423 1.8681e-06
15:89189934 C T 0.973464 2.9435e-05
15:89191501 A G 0.079236 1.9560e-05
15:89192873 C T 1.699694 5.7315e-06
15:89195526 G A 1.714085 1.2144e-05
15:89196219 G A 0.343766 -4.2923e-05
15:89197011 G A 1.345568 4.6006e-05
15:89201453 G A 0.164279 5.8627e-06
15:89202240 C T 1.550088 2.8054e-06
15:89203262 A G 0.028450 4.3757e-06
15:89216306 G A 0.680393 -7.2808e-06
15:89216347 A G 0.515107 -9.7728e-06
15:89220195 C T 0.132379 -4.6278e-06
15:89223152 G T 0.327940 -1.8068e-05
15:89223510 G T 0.416131 -1.1576e-05
15:89233041 G A 0.711855 -1.6197e-06
15:89238041 A G 0.020997 -1.4396e-05
15:89243479 G C 0.115142 1.0912e-05
15:89245239 C A 0.704175 -2.9616e-06
15:89246358 T C 0.036297 -3.0987e-06
15:89247039 C T 0.257642 7.3943e-06
15:89253049 A G 0.046054 -2.5615e-05
15:89253550 C T 0.382392 -1.6481e-05
15:89255420 A G 0.052442 2.0009e-05
15:89257734 C G 0.243628 -1.3187e-05
15:89261248 A G 0.076034 -3.1469e-05
15:89263017 G A 0.091170 1.7029e-05
15:89263448 A G 0.083802 5.0766e-06
15:89269152 A G 0.088066 -5.2237e-07
15:89271122 A G 0.042457 -2.6755e-05
15:89273083 A G 1.034981 1.7498e-05
15:89274382 C T 1.390007 3.6958e-05
15:89279199 T C 0.312314 -3.8374e-05
15:89279339 C T 0.428820 -2.3934e-05
15:89286611 G A 0.035501 -7.4501e-06
15:89292965 C T 0.054343 -9.1939e-06
15:89294577 T C 0.096409 1.5269e-06
15:89302005 T C 0.060075 -3.0558e-06
15:89319344 C T 0.074932 7.2628e-06
15:89321736 T C 0.415200 -3.9448e-05
15:89325101 C T 1.901075 -6.3066e-07
15:89326398 T G 0.038394 1.2254e-05
15:89326578 T G 0.044490 -1.2173e-05
15:89329694 T C 1.452238 -1.1864e-05
15:89332933 G A 0.447804 8.9377e-06
15:89333567 A G 0.040380 1.8454e-06
15:89335712 G A 0.532174 1.2284e-05
15:89336178 A C 0.379284 3.2122e-05
15:89337276 T G 0.327026 1.7427e-05
15:89337616 G A 1.158959 -3.6315e-06
15:89340348 C T 0.960926 -1.3922e-05
15:89340726 C T 0.056325 -5.8969e-06
15:89344207 C T 0.203360 1.8812e-06
15:89354025 T G 0.690810 -1.3689e-05
15:89357521 G A 0.219040 3.7709e-06
15:89359689 A T 0.952562 -8.3692e-06
15:89363588 T C 0.092213 -2.2933e-05
15:89366699 G A 0.265169 1.7600e-06
15:89368821 A G 0.675949 1.2291e-05
15:89370302 C T 0.078118 7.6549e-06
15:89370623 T C 1.425675 1.5457e-05
15:89371811 G A 0.026233 -7.5732e-06
15:89372601 A C 1.302486 2.4371e-05
15:89378256 A G 0.051494 -6.6548e-06
15:89379348 T C 0.059874 -5.0610e-06
15:89381556 T C 0.627342 -2.6558e-05
15:89382483 T C 0.157405 -2.3690e-05
15:89382608 G A 0.849622 1.8171e-05
15:89382848 G A 0.212955 1.5695e-06
15:89383006 G T 1.073038 5.8714e-06
15:89383663 T C 0.201875 2.2790e-05
15:89383854 A C 0.052323 1.8082e-05
15:89384948 T C 0.105796 -8.7942e-06
15:89385975 C T 1.141218 -2.6696e-05
15:89386652 A G 0.376626 -2.7054e-05
15:89386889 A G 0.044718 -1.6440e-07
15:89387098 T C 0.033730 -1.3183e-05
15:89388278 A G 0.217915 5.0588e-06
15:89388905 T C 0.058076 1.3372e-05
15:89392338 A G 0.403726 -2.8500e-06
15:89392745 C T 1.967545 3.3692e-06
15:89395626 G A 1.359385 -9.6542e-06
15:89398105 T C 1.298164 -1.3914e-05
15:89398605 T G 1.298521 -1.3156e-05
15:89400339 C A 1.299705 -1.3678e-05
15:89400680 G A 0.058596 1.2286e-05
15:89401109 G A 1.651263 -1.4226e-05
15:89402051 G A 1.514706 -8.4820e-06
15:89405096 G A 0.082452 -2.3039e-05
15:89410822 C A 0.658542 -1.5677e-05
15:89411805 T C 0.152904 -2.8402e-06
15:89415247 G C 0.534435 -2.2154e-05
15:89417238 G A 0.476808 7.4997e-06
15:89417629 A G 0.454879 2.5701e-06
15:89425331 C G 0.344324 -1.4570e-05
15:89425642 A G 0.122349 -1.7737e-07
15:89428076 C A 0.268481 1.9892e-05
15:89428435 T C 0.336059 -2.0019e-06
15:89430506 T C 0.519727 -1.4879e-05
15:89433907 C G 0.108114 -4.8990e-06
15:89436167 T C 0.220404 7.6830e-06
15:89436671 C T 0.578242 -2.5884e-05
15:89442606 T C 0.217344 8.1323e-06
15:89445651 G A 0.640081 -1.6600e-05
15:89447987 T C 0.294183 8.3451e-06
15:89450587 T G 1.318927 -2.0923e-05
15:89451268 G A 0.067330 1.7973e-06
15:89455768 G C 0.559492 6.3345e-06
15:89463397 C T 0.100740 1.3392e-05
15:89464652 G C 0.569032 6.7566e-06
15:89475512 A G 0.067401 6.9296e-06
15:89479370 A G 1.385638 4.7868e-06
15:89479975 T C 0.804350 1.3475e-06
15:89480162 C T 0.581832 2.0814e-06
15:89488905 C T 1.391071 1.0778e-06
15:89491811 T C 0.021929 2.7399e-06
15:89492287 T C 0.050419 4.7623e-06
15:89497949 C T 0.592344 8.4234e-06
15:89498354 G A 0.073198 5.5729e-06
15:89510902 A C 1.319849 -2.4550e-06
15:89514126 A G 0.034624 2.8777e-05
15:89519673 C T 0.631282 -1.9652e-05
15:89533231 G A 0.682657 -2.5471e-05
15:89541560 A G 0.094168 7.3785e-06
15:89549378 A G 1.181374 -1.4827e-05
15:89550457 G C 0.675674 -1.7798e-05
15:89556029 A G 0.125991 8.0402e-06
15:89559616 G A 0.095851 1.4952e-05
15:89561223 T C 0.593245 -9.7748e-06
15:89565622 A C 0.076819 3.9345e-06
15:89566607 C T 0.048420 2.3850e-05
15:89566994 T C 0.035270 2.9485e-05
15:89568363 G A 0.031207 -2.0478e-05
15:89569503 C G 0.146097 1.9452e-05
15:89573840 C T 0.035906 -1.5593e-06
15:89574428 C G 0.035875 1.7775e-06
15:89577376 G T 0.473837 1.5499e-05
15:89581128 G A 0.021276 2.2966e-06
15:89582712 C T 0.254341 1.3710e-05
15:89586193 T C 0.990936 -2.8915e-05
15:89586258 G C 0.483700 2.0123e-05
15:89593222 G A 0.253606 -9.3393e-06
15:89599975 C T 1.159027 -3.6343e-05
15:89602221 A G 0.105796 -1.5147e-05
15:89602478 C A 1.764100 -3.7359e-05
15:89603728 A G 0.234850 -9.9247e-06
15:89608951 G A 0.048985 -1.9328e-06
15:89611160 G A 0.353996 3.7152e-06
15:89613744 A G 0.219901 -8.6003e-06
15:89614008 A T 1.171456 -3.4532e-05
15:89614147 A G 0.029521 -5.3984e-06
15:89615062 T C 0.057107 -3.2353e-06
15:89617230 C T 1.746006 -6.0044e-05
15:89620908 A G 0.963843 1.6274e-06
15:89622494 T C 0.026233 -5.9695e-06
15:89625906 A G 0.025478 1.9075e-05
15:89630476 T C 1.304339 1.5572e-05
15:89633148 G A 0.020028 -1.2350e-05
15:89634442 G A 0.346316 3.5716e-07
15:89634759 T C 0.040352 1.9999e-05
15:89648039 G C 0.044514 -4.1678e-05
15:89648833 G A 0.117678 -5.1717e-06
15:89653764 G A 0.888581 3.8324e-05
15:89654985 G A 0.025478 -4.6313e-07
15:89656467 C T 0.272319 -9.6275e-06
15:89658440 G T 0.031622 8.2966e-06
15:89663363 G A 0.043559 1.2329e-05
15:89666120 T C 0.061074 1.3157e-06
15:89668885 A G 0.063502 -3.6913e-06
15:89669398 C A 0.068238 1.3117e-06
15:89670299 A G 0.072620 5.6699e-06
15:89672279 G A 0.086485 -4.5993e-06
15:89672947 T C 0.124046 3.6099e-06
15:89679990 C G 0.118684 2.8741e-05
15:89680776 T C 0.918326 1.2464e-05
15:89681016 C T 0.405320 -4.1068e-07
15:89683584 A G 0.160427 6.2735e-06
15:89686484 G A 0.273614 4.3915e-05
15:89693913 G A 0.047710 -1.4201e-05
15:89706252 C T 0.061455 1.7672e-05
15:89709138 T C 0.150388 -2.3690e-05
15:89711358 A G 0.054217 -1.5790e-05
15:89711479 C T 0.698888 -3.4177e-05
15:89712765 A C 1.003281 -1.4704e-05
15:89719375 T C 0.939633 -1.8378e-06
15:89720921 C T 0.858136 -1.3898e-05
15:89727457 G A 0.083642 -6.5794e-07
15:89729799 G A 0.211285 -2.4949e-05
15:89733932 G C 0.072168 -1.3138e-05
15:89735582 A G 0.967916 -2.6691e-07
15:89738031 G A 0.789282 4.3368e-06
15:89745122 T C 0.096528 3.0813e-06
15:89749556 A G 0.048046 -9.5618e-06
15:89755448 C A 0.763974 -1.7635e-05
15:89762828 T C 0.078777 6.6627e-07
15:89763616 G A 0.059660 -2.9807e-05
15:89766126 C T 0.768710 1.0383e-05
15:89770071 A C 0.145560 -3.5031e-06
15:89772259 G A 0.104092 -2.7021e-05
15:89773333 A G 0.034478 3.2070e-06
15:89788888 G T 0.085594 -2.8139e-06
15:89791516 G A 0.910758 -7.9963e-06
15:89803950 T C 0.128364 8.3557e-06
15:89804043 T C 0.753305 -1.2987e-05
15:89810225 T C 0.140406 2.4974e-06
15:89811231 G A 0.263561 -4.5834e-06
15:89817287 C T 0.057508 1.1356e-05
15:89828441 T C 0.021456 3.5720e-06
15:89832272 T C 0.045027 -2.3167e-07
15:89836228 C G 0.760459 -1.9618e-05
15:89838318 T A 0.205761 -1.6874e-06
15:89843805 C G 0.121472 -3.0015e-06
15:89859994 A C 0.160914 1.8935e-05
15:89863928 G T 0.775146 -1.3941e-05
15:89864716 T C 1.885501 -1.0856e-05
15:89864763 T G 1.796704 -3.3364e-05
15:89874613 T C 0.064444 -2.4108e-05
15:89878578 G A 0.078488 -4.9323e-06
15:89888690 G A 0.146835 5.0427e-06
15:89890182 C A 0.720120 2.0978e-05
15:89892352 C A 0.048954 2.4495e-06
15:89897193 A G 0.025009 6.2017e-06
15:89897527 A C 0.338993 -1.3235e-05
15:89898265 A G 0.065001 1.3033e-05
15:89900019 G A 0.265404 -3.3393e-06
15:89902032 C A 0.823134 -1.7318e-05
15:89906600 A G 0.042481 -2.3820e-05
15:89906922 A G 0.121958 -3.4534e-05
15:89907179 C G 0.096742 -3.4417e-05
15:89912841 T C 0.040621 -7.6368e-06
15:89920492 T C 0.041264 -2.1319e-05
15:89935357 T C 0.049450 -1.0804e-05
15:89935478 A C 0.194205 -2.5811e-06
15:89938006 T C 0.054890 -3.4387e-06
15:89938586 C A 1.759588 -8.4673e-06
15:89941863 A G 0.755158 -3.9744e-06
15:89945579 T G 0.662268 -4.1398e-06
15:89949210 A G 1.075578 -4.6925e-06
15:89953790 G A 0.528033 5.9009e-06
15:89955362 C A 1.165007 2.0168e-06
15:89961064 A G 0.173670 2.2955e-05
15:89962561 T C 0.620376 -5.1251e-06
15:89964631 G A 0.640319 -4.7441e-06
15:89967581 G C 1.073593 -9.6117e-06
15:89970338 T C 0.106241 -4.5215e-05
15:89971179 G T 0.364039 -1.6716e-05
15:89972437 C G 0.051671 8.5353e-06
15:89979125 G T 0.051912 2.0040e-05
15:89982879 A C 0.366225 7.1576e-06
15:89987597 A G 0.060428 1.3243e-06
15:89989541 T G 0.539569 -1.4219e-05
15:89991702 A G 0.101189 1.1057e-05
15:89993349 C T 0.398986 -3.8070e-06
15:89996296 C T 0.226534 1.8661e-05
15:90001851 T C 0.045996 -6.6822e-07
15:90007313 T C 0.028817 2.0001e-05
15:90009259 A C 0.274026 4.6362e-06
15:90009761 C T 0.056423 2.0756e-06
15:90012795 C T 0.436323 2.0979e-06
15:90016491 C T 0.754540 9.1861e-06
15:90022798 C T 0.071859 -3.9408e-05
15:90023558 A G 0.266026 2.2449e-05
15:90026786 A G 0.110396 2.0414e-05
15:90031055 C T 1.951104 -2.1355e-06
15:90032233 A G 0.052031 1.2528e-05
15:90037744 T G 0.053408 -1.8492e-07
15:90040682 A C 0.276470 3.7094e-06
15:90048428 C T 0.736412 1.5001e-05
15:90053479 G A 0.056954 -2.2443e-05
15:90058802 A G 0.056852 -1.3317e-06
15:90058858 T C 0.932337 9.6904e-06
15:90059097 A G 1.032057 1.5988e-05
15:90062451 A G 1.122992 1.8307e-05
15:90064293 G C 1.234040 1.3709e-05
15:90064573 T C 0.177648 1.3776e-05
15:90064593 C T 0.551040 1.9599e-05
15:90065718 G C 0.963768 3.5258e-05
15:90067396 A G 0.049879 -3.1529e-05
15:90068496 T C 0.022925 -2.2894e-05
15:90070438 A G 0.116964 -8.2312e-06
15:90071114 G C 0.444710 -1.3664e-05
15:90072229 A G 0.296934 8.7849e-06
15:90072622 G A 0.162257 6.8021e-06
15:90093481 A G 1.841228 -1.3625e-05
15:90098150 G A 1.837335 -1.1455e-05
15:90098754 G C 1.097820 -7.2944e-06
15:90099243 G A 0.590661 -3.6221e-06
15:90110044 G A 0.162002 1.0896e-06
15:90112327 C T 1.837856 -7.7370e-06
15:90126121 T C 1.172803 -4.6008e-06
15:90127775 T C 0.042936 -5.2279e-06
15:90128966 T C 1.031894 -1.2155e-05
15:90142421 T C 0.662918 -2.1429e-06
15:90144615 C T 0.044878 -1.5190e-07
15:90148494 G A 0.053503 4.9624e-06
15:90161355 A G 1.841966 -1.3623e-05
15:90164910 G C 0.187803 -6.5318e-06
15:90168108 T C 1.827068 -8.5795e-06
15:90168693 A T 0.665202 -2.6053e-06
15:90169192 T C 0.033447 -8.6577e-06
15:90169331 G A 0.653905 -7.3610e-06
15:90170237 T C 0.659246 -2.1065e-06
15:90172778 C G 0.043110 -4.1101e-06
15:90174432 G C 0.385560 -1.4096e-05
15:90175334 A G 0.039475 -2.2060e-05
15:90176073 A C 1.175223 -3.0257e-06
15:90176432 G T 1.840545 -1.1756e-05
15:90191355 C T 1.357454 -1.8685e-06
15:90195536 C G 0.110984 -2.4347e-05
15:90195712 A G 1.036789 -8.5836e-06
15:90195766 G A 1.840586 -1.0796e-05
15:90196008 T C 0.509025 -6.3142e-06
15:90199172 A G 0.476914 -8.2897e-06
15:90210437 A C 0.091183 1.5297e-08
15:90212144 C T 1.427966 -2.0306e-05
15:90213343 A C 0.020062 6.2919e-06
15:90214119 C T 0.044459 5.7525e-06
15:90217297 T C 1.304818 -6.8493e-06
15:90219162 T C 0.238260 6.7701e-06
15:90219946 A T 1.279656 -1.4184e-05
15:90220238 T C 0.150905 9.5312e-06
15:90220402 C T 0.067697 7.6496e-06
15:90223009 G T 0.034348 -9.6448e-06
15:90225743 C T 0.224987 8.6420e-06
15:90226848 A G 0.093675 9.5010e-06
15:90226947 A C 1.431567 -1.4666e-05
15:90229321 C T 1.855161 -1.5959e-05
15:90233553 C T 0.421976 1.8352e-06
15:90241638 G A 0.064430 -3.1483e-06
15:90243252 C G 0.032023 6.5461e-06
15:90243309 A G 0.136863 2.9838e-06
15:90245033 A G 0.050178 1.0491e-05
15:90245174 A T 0.929464 -1.5413e-05
15:90254800 T C 1.359368 -6.5595e-06
15:90255284 G A 0.063247 9.3958e-06
15:90255555 C T 0.791407 -2.3773e-05
15:90264358 T C 0.123084 1.0250e-05
15:90268620 G A 0.081847 8.6459e-06
15:90281278 C A 0.110158 -1.7858e-05
15:90291094 A G 1.221322 -5.9347e-06
15:90292611 C A 1.289702 -4.6768e-06
15:90295006 G C 0.547198 -1.6593e-05
15:90295417 T C 0.052187 -1.3152e-05
15:90297092 A G 0.119572 4.4924e-06
15:90304409 T C 0.105174 -2.1698e-06
15:90304789 A G 0.118375 1.4158e-05
15:90304855 C A 0.069897 8.7604e-06
15:90310014 A G 0.067799 1.8735e-05
15:90311749 T C 0.662802 -1.4162e-05
15:90321996 T C 1.166435 -9.8729e-06
15:90333851 A G 0.378519 -1.7207e-05
15:90335256 C T 0.116046 3.4320e-05
15:90335534 A G 0.548793 -9.9102e-06
15:90335788 T C 0.649417 -1.1117e-05
15:90338029 C T 0.650196 -9.9089e-06
15:90338512 C T 1.033723 -3.5762e-05
15:90340719 A G 1.311890 -8.4774e-06
15:90342466 T C 0.042229 -6.2498e-06
15:90344352 C T 0.228686 8.9512e-05
15:90346861 T C 1.014925 -4.9520e-06
15:90347338 C T 0.210228 2.4163e-06
15:90347814 A G 0.178664 -4.7821e-06
15:90349461 A G 0.173687 -4.5835e-06
15:90349558 T C 1.074035 9.2176e-06
15:90351574 A G 0.819014 1.5001e-05
15:90352069 A G 0.139814 2.7683e-05
15:90356101 A G 0.140028 -5.8712e-07
15:90361383 A G 0.116369 1.9641e-05
15:90363995 C A 0.873843 -2.3546e-05
15:90365575 T C 0.489683 -9.2377e-05
15:90374781 A G 0.439318 5.1295e-05
15:90378463 A G 0.104001 2.8160e-05
15:90379380 C T 0.114802 -1.6453e-05
15:90379632 A C 1.437265 3.0334e-05
15:90382620 T C 0.994183 -6.1359e-06
15:90395279 G A 0.158449 -1.7029e-05
15:90404123 A C 0.157419 5.5750e-06
15:90414642 G C 1.458918 4.0442e-05
15:90419829 C T 0.031163 3.6906e-06
15:90427793 T C 0.047734 2.3340e-07
15:90428894 C A 1.472463 5.3164e-05
15:90433681 A G 0.157640 -2.3667e-05
15:90434413 G T 0.226472 6.6552e-06
15:90441874 C T 0.038707 1.3119e-05
15:90443720 G T 0.852108 3.2003e-04
15:90444214 G A 0.029976 1.8055e-05
15:90446653 T C 0.046690 -3.0519e-05
15:90447946 G A 0.766351 1.0251e-04
15:90448619 T C 0.038445 -1.5122e-05
15:90451805 T C 0.064399 -1.5310e-05
15:90452260 T G 0.133052 -1.8329e-05
15:90452882 G A 1.818150 3.4530e-05
15:90454175 T C 0.054302 -1.1925e-05
15:90457907 A G 0.037633 1.5571e-05
15:90461129 A C 1.583311 2.1175e-05
15:90461823 A C 0.095974 -3.3882e-06
15:90463723 T A 1.838233 2.4568e-05
15:90467688 T C 0.035797 4.8213e-06
15:90468290 A C 1.811786 2.3992e-05
15:90473955 C A 0.079790 -9.7072e-06
15:90474451 A G 0.037473 2.7899e-07
15:90476610 G A 1.852472 1.2945e-05
15:90476618 C T 0.123499 1.3725e-05
15:90476911 A G 0.024978 2.0503e-05
15:90486538 T G 0.036191 2.2545e-05
15:90491866 C T 0.050090 -1.9774e-05
15:90512031 T C 0.038075 7.2222e-07
15:90514262 A G 0.049685 2.2513e-06
15:90519816 T C 0.022425 1.5750e-06
15:90542689 A G 0.225884 -7.9437e-07
15:90546090 A G 0.763668 -2.4568e-05
15:90546687 G T 0.070601 -6.7327e-06
15:90550466 A G 0.028463 1.7693e-06
15:90550845 G A 1.936369 4.0897e-05
15:90552390 A G 0.087467 -2.0167e-05
15:90557494 T G 0.078665 -1.7774e-05
15:90564624 G A 1.213349 -3.9325e-05
15:90564714 G A 1.174979 -2.4035e-05
15:90578040 A G 0.091829 -2.6255e-06
15:90579192 A G 0.383656 5.3442e-06
15:90581016 G T 0.637633 -6.4312e-06
15:90585859 C T 0.354030 2.7800e-06
15:90589801 A G 0.076098 -1.3485e-05
15:90598574 A G 0.029109 7.6621e-07
15:90598801 G A 0.227853 -2.2928e-06
15:90606246 G A 0.030306 -7.1370e-07
15:90609402 A G 0.088725 1.3421e-05
15:90610807 A C 0.226806 -5.5563e-06
15:90610934 G C 0.029657 -3.9449e-06
15:90615898 A G 0.023214 -2.1403e-05
15:90616132 A G 0.512238 1.1543e-05
15:90618867 T G 0.789772 1.4251e-05
15:90622936 A G 0.022133 -2.5948e-05
15:90628591 A G 0.026869 -2.4688e-05
15:90629153 G A 0.195826 1.4010e-05
15:90629250 T C 0.021504 -1.9753e-05
15:90631255 A G 0.363713 1.3109e-05
15:90633416 G A 0.564207 -9.8835e-07
15:90638581 C T 1.160866 -1.8831e-05
15:90642706 T G 0.450643 6.8525e-06
15:90648046 A C 1.157011 -2.2493e-05
15:90651882 G C 1.184998 -2.2716e-05
15:90673049 A G 1.613059 -9.1668e-06
15:90673161 C A 0.502660 4.1431e-05
15:90683249 T A 1.372729 -1.4227e-05
15:90686924 A G 0.031588 -1.5631e-05
15:90688558 A C 0.599858 3.7772e-05
15:90693053 G A 1.390000 -3.2955e-05
15:90695432 A C 0.496211 -4.4833e-05
15:90698399 A G 0.046292 -8.7221e-06
15:90713950 A G 0.386131 1.4387e-05
15:90716872 A G 0.628087 8.6308e-06
15:90732942 T G 0.357593 9.0549e-06
15:90733428 T G 0.079233 -2.5091e-05
15:90747977 A G 0.196268 2.1488e-05
15:90753755 A G 1.516532 3.7916e-05
15:90753953 T C 0.769509 -6.2388e-05
15:90756292 G A 0.239806 7.0211e-06
15:90762595 G T 0.035987 4.0870e-06
15:90764219 A G 0.287112 -1.2947e-06
15:90767489 C T 1.312685 -1.1465e-05
15:90775643 A G 0.310798 -3.2171e-06
15:90775700 A G 0.975188 5.6056e-06
15:90776375 C T 1.009343 6.3812e-06
15:90785060 T C 0.325183 -1.7902e-06
15:90788908 C T 0.850996 2.0409e-05
15:90796558 A G 0.523267 2.1073e-05
15:90799320 T C 0.044313 1.6847e-05
15:90800449 T C 0.521261 1.9941e-05
15:90806029 C T 0.169899 2.1497e-05
15:90809633 A G 1.929171 -1.9864e-05
15:90814664 T C 0.195585 9.0018e-07
15:90815997 A G 0.041512 1.2094e-05
15:90818641 C G 0.503843 1.6252e-05
15:90838350 T C 0.291939 1.9405e-05
15:90845500 T G 0.269487 -1.4370e-05
15:90849983 C T 0.052123 -3.5064e-06
15:90853337 G A 0.951689 1.8335e-05
15:90869009 C T 0.258431 3.5431e-05
15:90875633 A G 0.092332 5.6393e-06
15:90877591 C T 0.980978 3.8261e-05
15:90881792 G T 0.721735 1.4839e-05
15:90886772 G T 0.060173 2.6899e-05
15:90895359 C G 0.238042 -2.1424e-05
15:90897952 T C 0.393125 -2.5017e-06
15:90903311 G A 0.942669 2.8078e-06
15:90903502 A G 0.214488 2.7169e-05
15:90916387 G A 0.257815 -3.2152e-05
15:90920166 A G 0.566774 -2.1300e-06
15:90920521 A G 0.101821 5.7019e-05
15:90929563 T C 0.915453 3.0762e-06
15:90937051 A T 0.911724 3.4241e-06
15:90938232 A G 0.910772 1.5287e-06
15:90946757 G A 0.272455 -7.1041e-06
15:90949904 G T 0.273944 1.7521e-05
15:90954235 A C 0.033655 -2.9351e-06
15:90962971 A G 0.157908 -1.5930e-05
15:90966936 A G 1.888880 1.6617e-06
15:90978080 C T 0.088902 5.4330e-05
15:90984854 G T 0.024003 4.3160e-06
15:90990254 G A 0.038075 -3.1934e-07
15:90991456 G T 0.075418 -1.2281e-05
15:90993349 T C 0.271153 1.6557e-05
15:90995471 T C 0.670877 1.8588e-05
15:91008536 C T 0.396226 -1.2643e-05
15:91009484 A G 1.025920 -5.3719e-06
15:91012166 G A 0.057331 1.7986e-05
15:91017232 A G 1.894945 8.4392e-06
15:91033849 G T 0.046187 -2.0047e-05
15:91074176 G A 0.072273 9.7880e-06
15:91079863 C A 1.397436 7.9558e-06
15:91080553 A G 1.813125 9.0758e-06
15:91083353 A G 1.099214 -7.3059e-07
15:91084509 T C 0.028773 9.8798e-07
15:91094064 C T 0.899596 2.3842e-05
15:91097161 G A 0.107761 2.7849e-05
15:91103299 G T 0.027814 3.7966e-06
15:91105869 A G 0.143717 1.4261e-05
15:91108674 C A 0.152710 -2.9830e-06
15:91114376 G A 1.372529 5.7372e-06
15:91116532 T C 0.048427 1.0451e-05
15:91128237 G A 0.101403 1.5417e-07
15:91135332 G C 0.242890 3.1241e-06
15:91135411 T C 1.696539 8.3795e-06
15:91135689 T C 0.065341 1.7609e-05
15:91137831 G A 0.175057 6.2056e-06
15:91143253 C A 1.431444 1.2922e-05
15:91143801 T C 0.045306 -8.2453e-06
15:91147512 G A 1.008591 -7.3620e-06
15:91155454 G C 0.590162 -7.1507e-06
15:91160507 A T 0.478828 1.0524e-06
15:91168261 G A 0.143180 -6.2887e-07
15:91173626 C T 0.384853 -5.6267e-06
15:91184174 T C 0.057372 -1.0182e-05
15:91185994 T C 0.481017 -1.1329e-05
15:91186950 T C 0.072032 1.0025e-05
15:91187576 G A 0.031013 -3.3461e-06
15:91189400 T C 0.066480 -1.2044e-05
15:91195039 G A 0.481500 -3.4986e-06
15:91199000 G A 0.100434 -1.0746e-05
15:91221307 T C 0.391224 3.6097e-06
15:91221504 C T 0.116410 -1.2358e-05
15:91225503 A C 0.034022 -1.5489e-05
15:91227472 A C 0.513006 -1.9547e-05
15:91235390 T C 0.057131 7.2836e-06
15:91241740 C T 0.581478 -1.0854e-05
15:91253593 T C 0.130954 -3.2688e-06
15:91254625 T C 0.562569 -3.3967e-05
15:91256699 A G 0.027627 -1.4963e-05
15:91260100 T C 0.034131 1.4139e-05
15:91274575 T G 0.527377 -1.7099e-06
15:91279053 G T 0.106683 7.6776e-07
15:91287412 G A 0.414959 7.7600e-06
15:91289428 A G 0.064835 -3.8454e-06
15:91289835 T C 0.027651 3.7287e-06
15:91293809 G A 0.065719 -1.5113e-05
15:91299840 G C 0.170909 3.8521e-06
15:91306067 C A 0.073742 -4.4205e-06
15:91310531 T C 0.035124 -2.8712e-06
15:91310732 C A 0.160842 -2.1130e-05
15:91311017 T C 1.500607 -1.9463e-05
15:91313316 C T 0.215566 -5.7436e-07
15:91326099 T C 0.149443 -1.6745e-05
15:91327243 G A 0.067690 -6.0536e-06
15:91329819 C T 0.048556 -1.5531e-06
15:91338756 G A 0.572724 4.7525e-05
15:91343156 G T 0.357440 3.3455e-05
15:91349957 A C 0.104283 -4.3057e-06
15:91351102 A C 0.118861 -1.4322e-05
15:91351868 C A 0.824627 1.5007e-05
15:91354521 A G 0.150065 -2.1300e-05
15:91356089 A G 0.075653 -6.9932e-07
15:91356253 C A 1.385594 1.7671e-05
15:91357554 C A 0.034770 3.0574e-05
15:91359755 G A 1.237087 3.5284e-05
15:91363303 G A 0.346734 1.6758e-05
15:91366130 C G 0.354999 2.5407e-05
15:91367727 C T 0.136377 2.7471e-05
15:91370205 G C 0.417114 2.3553e-05
15:91377250 G C 0.195650 1.6308e-05
15:91377320 G C 0.091601 -2.2107e-05
15:91378285 A G 0.059816 -2.8092e-06
15:91379999 T C 0.636083 -7.7180e-06
15:91380786 G T 0.445118 -9.6991e-06
15:91382995 T C 0.695672 7.8737e-06
15:91397701 A T 0.200141 -1.7112e-06
15:91397733 A C 0.170525 3.3883e-05
15:91400208 G T 0.933720 1.2455e-05
15:91404705 A G 0.672743 -6.0531e-06
15:91406188 A G 1.196751 3.7281e-06
15:91416565 T C 0.227407 -1.9081e-05
15:91417850 T C 0.074891 2.2917e-05
15:91420552 T C 0.111987 -1.1719e-05
15:91426560 A G 1.112524 -1.9775e-05
15:91429176 T G 0.652623 1.0579e-06
15:91439168 T C 0.029109 1.4414e-05
15:91441673 A G 0.705259 -1.2443e-05
15:91445276 C T 0.035324 1.6480e-05
15:91449015 G A 0.558632 -1.6185e-05
15:91449702 T A 0.025012 -1.1131e-05
15:91449962 T C 0.061054 1.4728e-06
15:91450441 A G 0.726586 -1.5026e-05
15:91452595 G A 0.578242 -1.9879e-05
15:91453186 C A 0.090398 2.0807e-05
15:91456607 G A 0.022129 1.7560e-05
15:91459475 A G 0.153179 1.4250e-06
15:91461545 A G 0.128438 1.0628e-05
15:91465649 T C 0.041689 -3.4866e-06
15:91474738 C G 0.539739 -1.8610e-05
15:91483392 G A 0.541633 -1.7646e-05
15:91484259 A G 0.129139 -9.4043e-06
15:91490874 A G 0.144758 3.7533e-06
15:91491692 T C 0.041886 -9.6167e-06
15:91492877 T C 0.241795 1.1035e-05
15:91493972 A G 0.045449 4.9673e-06
15:91496242 T C 0.045860 4.4231e-06
15:91499813 A G 0.410746 -2.0018e-05
15:91499986 T G 0.172487 1.6775e-06
15:91504900 T C 0.023775 2.0405e-05
15:91506368 T G 0.029942 4.9283e-05
15:91511260 G A 0.715652 5.3270e-06
15:91511749 C T 0.026454 1.6174e-05
15:91513674 C T 0.137434 1.0496e-05
15:91519846 T C 0.096674 3.4494e-06
15:91521337 A C 0.601697 9.2046e-06
15:91523222 C T 0.060435 3.8699e-06
15:91525197 T C 0.391568 1.6577e-06
15:91533068 C T 0.120095 6.4232e-06
15:91536225 A G 0.325377 3.1142e-06
15:91538767 T A 0.108784 -3.5172e-05
15:91538920 T C 0.255265 -7.3218e-06
15:91543761 T C 0.772283 1.2436e-05
15:91544185 G A 0.166741 7.8789e-06
15:91544900 T C 0.204544 1.7721e-05
15:91561446 C T 0.744779 8.9165e-06
15:91562676 C G 0.026056 -1.0127e-05
15:91570879 T C 0.058392 -1.1166e-05
15:91571086 A C 0.141640 -5.7857e-06
15:91573419 T G 0.091649 2.1121e-06
15:91575366 T G 0.110804 1.0932e-05
15:91575419 A G 0.306542 -5.8070e-06
15:91578240 A G 0.562660 3.3042e-06
15:91580593 A C 0.278748 2.9093e-05
15:91581656 T C 0.049858 1.6395e-05
15:91584172 A C 0.171535 1.1605e-05
15:91585411 C T 0.111854 4.3007e-06
15:91586112 C T 0.103899 -3.2070e-06
15:91586210 G C 0.214706 -2.8215e-05
15:91586775 C T 0.428656 1.5874e-06
15:91588040 A G 0.189717 6.3286e-06
15:91588547 C T 0.858095 -1.5111e-05
15:91592332 A G 1.279537 1.8861e-05
15:91593190 G A 0.653344 2.6372e-06
15:91593736 C G 0.876981 -4.6669e-06
15:91593843 G A 0.344276 7.4939e-06
15:91593988 C G 1.033073 -6.5744e-06
15:91594955 T C 1.154440 -2.7820e-05
15:91597561 A G 0.302968 -3.7859e-05
15:91601184 G A 0.519323 9.7073e-06
15:91601687 C T 0.141905 -3.5578e-05
15:91601963 C G 1.345538 3.8439e-06
15:91604402 A G 0.039387 1.1704e-05
15:91607594 A G 0.065875 4.2885e-05
15:91609153 A G 0.057301 -2.0324e-05
15:91611049 G A 0.842670 -1.4896e-05
15:91614527 A C 1.337035 -8.4501e-06
15:91617539 T C 0.057579 -2.9606e-06
15:91623345 A G 0.091156 -9.4512e-06
15:91626263 C T 0.045833 -2.3197e-07
15:91645528 T C 0.860104 -1.8357e-05
15:91646049 A G 0.051623 7.2467e-06
15:91647440 G T 1.152026 -2.7717e-05
15:91653821 T C 0.059351 4.6808e-06
15:91654229 G T 0.104293 -1.7391e-05
15:91656488 A G 0.054917 9.2789e-06
15:91657071 G A 0.137264 -4.3660e-06
15:91659842 A G 0.980964 -1.8336e-05
15:91662716 C T 1.089109 -2.0032e-05
15:91665685 A C 0.139294 5.3330e-06
15:91668312 G C 0.109128 -6.4424e-06
15:91671076 A G 1.816678 1.7059e-05
15:91684287 G A 0.241731 -2.6745e-06
15:91694413 C T 0.064348 3.9761e-06
15:91699438 G A 0.083717 1.6075e-06
15:91701104 C T 0.588037 5.3116e-06
15:91702229 T C 0.148436 -9.1590e-06
15:91704124 A G 0.741909 -3.9242e-06
15:91704167 T C 0.037010 5.5071e-06
15:91711748 T C 0.173728 8.7004e-07
15:91713175 G A 0.023755 -2.7926e-05
15:91717352 T C 0.633244 -1.1905e-05
15:91727125 A G 1.322749 4.4187e-06
15:91729782 A G 0.108730 -2.5692e-06
15:91731905 T C 0.677132 1.6716e-05
15:91744509 C T 0.827568 -1.1809e-05
15:91744815 T C 0.336287 8.1179e-06
15:91745246 G C 0.650648 -1.5873e-05
15:91753863 T C 0.087093 1.6557e-06
15:91754236 C T 0.244821 -5.0506e-06
15:91755854 A G 0.046367 1.8059e-05
15:91765766 G A 0.831335 2.5614e-05
15:91770370 C G 0.062179 -5.1655e-06
15:91773107 T C 0.065936 -2.8345e-06
15:91783311 C A 0.528156 -3.2445e-06
15:91783717 T C 0.163831 8.2233e-06
15:91784528 C T 0.024329 -1.2166e-05
15:91784856 C T 0.336725 -4.0276e-07
15:91790619 G A 0.043698 -3.3029e-06
15:91792178 C G 0.525436 -5.7240e-06
15:91795921 G A 0.069727 2.1063e-05
15:91797866 C T 0.350342 -2.4496e-06
15:91798199 T C 0.092179 -2.0936e-05
15:91798573 T G 0.233955 -1.5431e-05
15:91808322 A G 0.087083 -5.0211e-06
15:91812453 G A 0.692289 -9.7083e-07
15:91817813 T G 0.673814 2.2848e-05
15:91819789 T C 0.602173 -4.0121e-06
15:91821342 A G 0.248734 -8.5627e-06
15:91822913 C A 1.888190 5.2828e-06
15:91823828 A G 0.046846 -1.4358e-05
15:91827271 G A 0.024370 -2.1449e-05
15:91827438 A G 0.156511 8.0397e-06
15:91835070 C T 0.038874 -5.8012e-06
15:91836373 G A 0.173303 -7.8344e-06
15:91836645 A G 0.048444 3.1782e-05
15:91836884 G A 0.073528 7.8557e-06
15:91847999 G T 0.232680 1.5600e-05
15:91848169 T C 0.113802 -4.6900e-06
15:91850029 T C 0.291232 -3.6210e-05
15:91855581 G A 0.506999 2.6393e-05
15:91855708 G A 0.054118 3.7109e-05
15:91857537 T C 0.144894 -1.3135e-05
15:91860733 G A 0.033322 3.0991e-06
15:91877548 A G 0.123862 -1.4753e-06
15:91886851 A G 0.040101 5.6757e-06
15:91886993 T C 0.028460 4.3123e-07
15:91889397 G T 0.082371 1.7097e-05
15:91893855 A G 0.038602 1.5977e-05
15:91895484 A G 1.031251 -8.0331e-06
15:91898319 T C 0.108876 -2.0693e-05
15:91903314 C A 0.057324 2.9712e-05
15:91904138 G A 0.074031 4.5069e-06
15:91904309 T C 0.118926 -2.1044e-05
15:91905595 T C 1.050045 -9.8080e-06
15:91906902 G A 0.060442 -1.0639e-05
15:91909875 T C 0.367891 -2.1696e-05
15:91912757 G A 1.227924 -4.0602e-05
15:91916854 T G 0.191906 1.6335e-05
15:91918150 T C 0.066946 1.6007e-06
15:91918404 C T 0.823859 -1.9332e-05
15:91919538 G A 0.743181 -5.0196e-05
15:91920206 C T 0.712032 5.0056e-06
15:91927358 C T 0.053255 3.8328e-06
15:91928164 A G 0.075796 -3.4539e-05
15:91928446 G A 1.550778 -1.1971e-05
15:91929208 A G 0.036854 1.9141e-05
15:91935924 T C 0.167193 -1.7576e-05
15:91938149 T C 0.106085 -2.1291e-05
15:91943829 T C 0.500722 9.3895e-06
15:91947614 A G 1.158867 -1.1098e-05
15:91952793 T C 0.062414 -2.6184e-05
15:91953667 A G 0.148746 2.8792e-06
15:91956820 A G 1.003080 -6.3334e-07
15:91965264 T C 0.122921 -8.3553e-06
15:91970600 A T 0.033447 -2.4597e-05
15:91972812 A G 0.099132 -3.8051e-06
15:91973686 C A 1.701462 1.6091e-08
15:91976182 A C 0.082891 -3.8041e-06
15:91988574 G A 1.005062 -4.3339e-06
15:92006998 C T 1.263704 1.5493e-05
15:92007797 T C 0.346935 4.3389e-06
15:92008265 C T 0.111739 -1.8118e-05
15:92009171 A G 0.435194 1.6235e-05
15:92010200 G A 0.472011 2.7491e-05
15:92010377 G A 0.053986 -4.6909e-06
15:92012494 T C 0.057209 1.3408e-06
15:92012816 C T 0.264986 1.5462e-05
15:92013592 T C 0.443565 1.8581e-06
15:92014055 G C 0.202531 2.0878e-05
15:92014756 T C 0.717138 8.9056e-06
15:92022658 G A 1.450164 7.2987e-07
15:92022758 T G 0.465208 -3.1794e-06
15:92024872 G T 0.197791 2.8294e-05
15:92025667 C T 0.044140 -9.4611e-06
15:92030179 T C 0.113183 1.7228e-05
15:92032008 A G 0.862974 1.6750e-05
15:92033788 G A 0.241010 2.2953e-05
15:92034471 G A 1.949543 6.1148e-06
15:92040081 G A 1.157609 -8.8095e-07
15:92040493 C T 0.230834 -2.1492e-05
15:92040919 A G 0.190336 1.1332e-05
15:92041560 A G 0.096681 2.3342e-05
15:92043537 T C 0.152761 1.5861e-05
15:92051652 T C 0.060000 3.3041e-05
15:92054139 C T 0.877328 7.6265e-06
15:92055605 A G 0.358719 2.0983e-07
15:92058631 G A 0.325730 -1.5706e-05
15:92060472 G A 0.093665 -3.5586e-06
15:92064780 A G 0.031867 -6.5495e-06
15:92067269 C G 1.154593 1.8888e-07
15:92068636 A G 0.079165 -2.7685e-05
15:92069174 T G 0.052565 3.4239e-06
15:92071958 C G 1.211415 -7.1101e-06
15:92073658 C T 1.214967 -6.2955e-06
15:92079758 T C 0.378788 -6.9819e-06
15:92083295 G A 0.923538 3.0495e-05
15:92086045 A G 0.049019 -8.6288e-06
15:92088299 T C 1.294217 1.4704e-05
15:92088579 A G 0.024992 3.5941e-05
15:92090795 G A 1.306287 -2.0100e-06
15:92091172 T C 0.516464 3.2938e-06
15:92091462 C T 0.424519 -5.1000e-05
15:92092773 G A 0.087369 -2.8965e-05
15:92093517 G A 0.654891 -2.4097e-05
15:92098706 A G 0.095725 2.4838e-05
15:92106293 C T 0.058579 1.5694e-05
15:92116189 T C 0.078046 -1.7420e-05
15:92119390 C A 0.373569 -1.7182e-05
15:92119411 C T 0.097204 1.4317e-05
15:92120170 G A 0.179143 -2.6238e-05
15:92127287 G A 0.039819 -3.2870e-05
15:92127701 C A 0.080453 2.0765e-05
15:92127745 G A 0.062397 1.2108e-05
15:92129728 T G 0.044364 9.7700e-06
15:92130058 T C 0.110273 -2.7344e-06
15:92131770 G T 0.221420 -1.5710e-05
15:92133358 G A 0.023442 1.9013e-05
15:92134511 G A 1.869110 -6.4565e-06
15:92138058 T G 0.112677 -4.4787e-05
15:92138801 C T 1.338425 4.4015e-05
15:92142766 A C 0.183686 -3.9101e-05
15:92149091 C T 0.253096 -1.3264e-05
15:92150084 T C 0.074793 -2.1962e-05
15:92150717 A C 0.053092 8.5495e-07
15:92152779 T C 1.631684 5.2927e-06
15:92153206 A G 0.059847 1.2966e-05
15:92158535 T C 1.209912 1.1291e-05
15:92158614 G A 0.244019 -5.0022e-06
15:92158651 A G 0.073028 -3.3401e-06
15:92163703 A G 0.063570 -1.3492e-05
15:92164015 C A 1.699857 1.2810e-05
15:92164115 T C 1.004379 3.0128e-05
15:92164894 T G 1.890951 2.6943e-05
15:92165295 C T 0.033182 7.0915e-06
15:92169340 G A 0.390874 -1.1890e-05
15:92169422 T C 0.168832 -2.6478e-05
15:92169652 A G 0.060622 4.3600e-05
15:92169857 C T 1.060877 -1.2587e-05
15:92170382 C A 0.445520 2.3443e-05
15:92176277 G A 0.149269 1.0527e-05
15:92181221 A G 0.250506 1.9094e-06
15:92193314 C T 0.169882 -1.4199e-05
15:92196312 T C 0.107006 2.3696e-05
15:92198352 T C 0.207692 1.5028e-06
15:92207114 A G 0.720623 3.4323e-06
15:92208183 T C 0.067425 1.5743e-06
15:92211741 G A 0.219081 -4.5392e-06
15:92211774 A G 1.049807 7.0485e-05
15:92217321 G A 0.583131 1.4316e-05
15:92218223 C T 0.097432 9.1164e-07
15:92219670 G A 0.094304 6.8522e-06
15:92222414 T G 0.138454 -1.1924e-05
15:92222581 G T 0.141970 6.4542e-08
15:92235954 C T 0.516783 2.1925e-05
15:92243390 G T 0.539603 2.1770e-05
15:92246159 G A 0.029912 3.2848e-07
15:92246234 A T 1.214546 7.6737e-06
15:92246643 A G 0.170375 3.6948e-05
15:92249722 C T 0.084101 -1.2599e-05
15:92250086 C A 0.255918 4.0488e-07
15:92252476 C A 0.682531 4.8195e-05
15:92264059 A C 1.010033 -3.9665e-05
15:92278749 T C 1.547660 -3.4612e-06
15:92280440 C A 1.704804 -3.2932e-06
15:92281590 G A 0.108131 2.4506e-05
15:92286170 T C 0.262589 6.3397e-07
15:92288419 T C 0.157837 -1.5027e-05
15:92288866 G A 0.047723 -1.3489e-06
15:92291133 A G 0.072270 6.5217e-08
15:92295863 A G 0.221135 -1.4133e-05
15:92301940 A G 0.025376 1.2248e-05
15:92302082 A G 0.025740 1.0160e-05
15:92302770 T C 0.050654 6.9660e-06
15:92304261 T C 1.074086 -1.0889e-05
15:92307483 A G 1.966032 -1.8115e-05
15:92310037 G A 1.128136 -2.1290e-05
15:92321261 A G 0.187487 -5.5837e-05
15:92324062 C A 0.060962 1.1316e-06
15:92324100 C T 0.035647 -2.8887e-06
15:92327069 G A 0.814142 1.6600e-05
15:92327994 G C 0.048417 -2.7006e-05
15:92332876 G A 0.271357 2.7148e-05
15:92334591 C A 0.166822 -2.3843e-05
15:92338050 A G 0.124461 -1.3641e-05
15:92344698 A G 0.023755 3.2675e-05
15:92349860 G T 0.205125 -2.7812e-07
15:92359706 C T 0.054747 1.4458e-05
15:92361475 G T 0.202878 2.3580e-06
15:92372194 T C 0.027953 3.4796e-05
15:92375978 A G 0.033396 -2.7691e-05
15:92378017 C T 0.144220 -1.2983e-05
15:92381843 T C 0.074490 1.8068e-05
15:92391437 G T 0.943403 7.4512e-06
15:92397894 C G 0.518276 -7.7545e-06
15:92404030 A G 0.045462 4.4688e-06
15:92407521 C T 0.035821 -8.1456e-06
15:92410259 G A 0.534065 -1.0756e-05
15:92414081 A G 0.743429 2.6751e-05
15:92415914 A G 0.465990 -1.7101e-05
15:92420384 C T 0.466626 -2.4319e-05
15:92422210 G C 0.170957 -2.0270e-05
15:92422728 A G 0.054475 -2.6177e-07
15:92423329 A G 1.303431 7.8287e-06
15:92425123 A G 1.533680 -4.6738e-06
15:92431157 G A 0.786413 3.2225e-06
15:92431925 A G 0.326257 1.3153e-05
15:92437548 C T 0.246392 -8.0640e-06
15:92440277 A G 0.098401 1.8875e-05
15:92449426 T C 1.258036 -2.3368e-05
15:92449569 G A 0.212618 -4.8444e-06
15:92462187 A G 0.210010 -1.1271e-05
15:92466080 A G 1.951179 -7.9884e-06
15:92471037 A G 0.070159 6.7088e-06
15:92473871 A G 0.040767 4.8578e-06
15:92474285 G T 1.384187 -5.5099e-05
15:92474411 T C 0.026430 2.9583e-05
15:92477442 A G 0.086216 1.2427e-05
15:92477919 G A 1.514696 -3.0935e-05
15:92487712 A G 0.099384 -8.8276e-06
15:92487758 A G 0.624377 1.3556e-05
15:92490859 G T 0.191016 -6.3320e-06
15:92498395 C T 1.139049 -5.4077e-05
15:92499448 G A 0.195925 -8.7492e-07
15:92505227 G T 0.664876 -8.4795e-05
15:92509916 G A 0.616901 -1.3438e-04
15:92512974 A G 1.153111 -7.6158e-05
15:92527113 T C 0.042049 -1.3706e-05
15:92531742 C T 0.356172 1.6397e-06
15:92532377 C T 0.271789 1.1257e-05
15:92533914 A G 1.334743 -6.7839e-05
15:92534973 T C 0.064416 -1.2886e-05
15:92536417 G T 0.443673 3.5002e-07
15:92544015 T C 0.154301 8.8039e-06
15:92544668 G A 0.135010 1.5974e-05
15:92546079 C T 0.414642 -8.4538e-06
15:92546482 T C 0.304403 -4.3513e-05
15:92546591 C G 0.304940 -1.7483e-05
15:92547809 C A 0.693938 -9.9291e-05
15:92552029 C T 0.793036 -2.1567e-06
15:92555344 A G 0.065491 -4.8576e-06
15:92559066 G A 0.203180 5.7242e-06
15:92560556 C T 0.145992 -7.1315e-06
15:92560937 C G 0.245127 1.8703e-06
15:92561980 C A 0.434474 -1.0070e-04
15:92563417 C T 0.329188 6.6435e-06
15:92567749 T C 0.025505 -1.2654e-05
15:92568329 G A 0.029684 -4.2203e-06
15:92570472 C A 0.101631 -7.4084e-06
15:92571631 C G 0.037578 4.0925e-06
15:92572721 A G 0.049355 -1.6051e-06
15:92574827 T C 0.689134 -1.2084e-08
15:92575841 C T 1.410399 -7.3490e-05
15:92576054 G T 0.279635 9.1512e-06
15:92576926 C A 1.590522 6.4674e-05
15:92580351 G A 1.035528 1.6738e-05
15:92585201 G A 0.070111 -1.3250e-06
15:92587324 C T 0.206893 -2.3192e-05
15:92595717 T G 1.601422 4.6742e-05
15:92601966 A G 0.303431 1.3222e-05
15:92602094 T C 0.060843 -4.6461e-06
15:92604314 A G 0.066028 2.7052e-05
15:92605077 G A 0.201157 -2.6038e-05
15:92610124 T C 0.111749 -4.7041e-05
15:92613456 G A 1.049957 2.6650e-05
15:92632953 T C 1.282359 -2.3478e-06
15:92635895 A C 0.045456 1.4789e-05
15:92637023 C T 0.087192 -5.5748e-06
15:92637656 G A 0.812391 -3.2234e-05
15:92641924 T C 0.616755 2.1883e-05
15:92647645 C G 1.631843 -1.2277e-06
15:92647684 C A 0.027545 3.0136e-06
15:92651181 A G 0.557686 4.8792e-05
15:92654946 G A 0.072845 2.4990e-05
15:92657373 C T 1.433593 -2.1726e-06
15:92659800 A G 0.052078 -1.0964e-05
15:92660774 T C 0.089395 6.9522e-06
15:92660837 A G 1.638140 -5.8586e-06
15:92661648 C T 1.801841 1.9998e-05
15:92669184 A G 0.219115 -8.2688e-06
15:92669892 T C 0.119861 -5.3695e-06
15:92670969 T C 0.069316 1.7688e-05
15:92671256 G A 1.014041 -6.6857e-06
15:92672853 G A 0.163576 2.3295e-05
15:92677196 A G 0.346891 1.5540e-05
15:92678570 T C 0.070509 -8.1419e-06
15:92680070 G T 0.180021 3.2133e-05
15:92685078 A G 0.779953 -2.3428e-05
15:92685831 A G 1.510456 -5.2998e-06
15:92686345 C A 0.874054 -1.4717e-05
15:92687783 A G 0.692693 -4.0926e-05
15:92688094 A G 0.037405 2.8305e-05
15:92689112 G A 1.277466 -2.5047e-05
15:92689150 G C 0.114360 3.5843e-05
15:92694917 A G 0.057253 5.8104e-06
15:92697583 A G 0.372372 3.5645e-06
15:92702401 G A 0.176118 2.4999e-05
15:92705797 C A 0.021137 7.6834e-07
15:92707970 A G 1.268603 -3.5117e-05
15:92714296 T G 0.653361 -5.9618e-06
15:92717554 C T 0.952453 -9.4786e-06
15:92725500 T C 0.319757 1.0392e-05
15:92726702 A G 1.106054 1.2119e-05
15:92731659 A G 0.114707 -1.1771e-05
15:92737908 G A 0.021048 -9.2850e-06
15:92741192 A G 1.234550 2.8639e-05
15:92744297 A G 0.121975 -2.7598e-05
15:92745295 A C 0.040590 -2.1868e-05
15:92747793 A G 0.169009 2.8487e-05
15:92760101 A G 0.604924 1.7323e-05
15:92764464 A G 0.152924 -4.7550e-05
15:92774746 A G 0.949213 2.8419e-05
15:92774989 C T 0.480878 1.6226e-05
15:92775768 T G 0.038428 -5.9541e-06
15:92814751 G A 0.615024 2.8090e-05
15:92816774 A G 0.067724 4.8789e-06
15:92817293 C T 0.342719 4.6633e-06
15:92819338 T C 0.084214 5.3585e-05
15:92820773 T C 0.036422 -5.4527e-06
15:92825832 G A 0.948448 4.1318e-05
15:92826327 A G 0.025587 -1.3607e-05
15:92849362 C A 0.807060 2.8295e-05
15:92850376 A G 0.820160 2.0112e-05
15:92857048 G C 0.141684 4.2729e-06
15:92857466 A G 0.065290 8.2501e-06
15:92858468 C A 0.162325 5.5295e-06
15:92863155 C A 0.467992 -7.7971e-06
15:92865931 A C 1.972900 -1.1889e-05
15:92868931 A C 0.121401 -9.3004e-06
15:92869150 A G 0.093618 -1.4857e-05
15:92869761 A G 0.118916 9.6116e-06
15:92870858 C T 0.040675 -1.3303e-06
15:92872503 G A 0.537896 -1.0081e-05
15:92879445 A G 0.032285 -1.5567e-05
15:92880955 T C 0.028589 -9.3253e-06
15:92881342 C T 0.565421 -8.6010e-06
15:92881706 T A 1.345844 2.8395e-05
15:92883840 C T 0.067486 1.0571e-05
15:92885057 T C 0.275688 5.2102e-06
15:92886221 A C 0.031918 -1.1196e-05
15:92886933 G T 0.094240 8.9122e-06
15:92888842 G T 0.699588 -1.4992e-05
15:92889765 G A 0.933540 -1.7860e-05
15:92893134 T G 0.022697 -1.9765e-05
15:92899677 C G 0.821839 -7.0601e-06
15:92903342 T A 0.085614 -2.3355e-06
15:92905319 C T 0.336538 -1.4918e-05
15:92909224 T C 1.143418 1.4639e-06
15:92918190 T G 0.301462 -5.0950e-06
15:92918613 G C 0.386961 8.2409e-06
15:92921027 T C 1.549112 2.8289e-06
15:92921291 C T 0.117161 -8.0400e-07
15:92921824 A G 0.049780 1.5854e-05
15:92922095 C T 0.057338 3.3630e-06
15:92923247 T C 0.040366 -1.0841e-05
15:92926357 A G 0.215964 -1.3688e-05
15:92929409 A G 0.060707 1.0334e-05
15:92935372 T C 0.111630 -3.1272e-05
15:92935447 A C 1.697620 -1.4264e-05
15:92936584 A G 0.136377 1.3948e-06
15:92939088 T G 0.163606 -1.5174e-05
15:92942306 G A 0.020797 -2.3872e-05
15:92945117 T G 0.151387 2.9097e-05
15:92945975 C T 1.101780 2.6776e-05
15:92947401 T C 0.162488 -5.1062e-06
15:92951142 G A 0.834337 2.0694e-05
15:92952633 A G 0.296696 6.3912e-06
15:92962430 A G 0.033801 6.1303e-06
15:92964428 C G 0.022082 -8.2377e-06
15:92968248 C A 0.025223 9.7215e-06
15:92973815 T C 0.050504 1.1591e-05
15:92973965 A G 0.164113 1.0744e-05
15:92976045 A G 1.002376 7.6648e-05
15:92978789 C T 1.037520 5.2267e-05
15:92982265 G A 0.975239 2.3617e-05
15:92986870 C A 0.648853 4.9665e-05
15:92986916 G A 0.254269 -1.0309e-05
15:92989647 T C 0.831637 -3.3885e-05
15:92990342 A G 1.117994 -2.7595e-05
15:92994407 G A 0.362224 5.0490e-06
15:92996007 A G 0.548606 -1.2216e-05
15:92996591 C A 0.969306 3.6509e-05
15:93000995 A G 0.110086 2.1839e-06
15:93001329 C T 0.060167 1.4221e-05
15:93002182 T C 0.723452 9.9374e-06
15:93006509 C A 0.113717 -7.5211e-06
15:93011237 A G 0.061057 3.0428e-05
15:93013095 C T 1.364362 -4.5709e-06
15:93013194 T C 0.176148 -9.4580e-06
15:93015230 A C 0.063118 2.8236e-06
15:93015427 A G 0.570925 -2.2666e-05
15:93015721 G A 0.044249 4.8578e-06
15:93016946 G A 0.031918 -2.2526e-06
15:93019165 T C 0.236655 -6.7945e-05
15:93019310 C T 0.100247 2.5149e-05
15:93021835 A G 0.144275 3.1966e-05
15:93024564 G A 1.347071 -6.1834e-06
15:93029818 T C 0.036589 -9.9565e-06
15:93033043 A G 0.474000 3.1536e-05
15:93033907 C T 0.026277 -4.6600e-06
15:93037698 G A 0.176566 -5.5490e-05
15:93039091 A C 0.584246 5.3892e-05
15:93040277 C G 1.863123 9.2426e-06
15:93046042 T C 0.054098 -7.0009e-06
15:93047192 A G 0.699354 4.1008e-05
15:93049792 A G 0.220577 3.8967e-06
15:93052109 C T 1.432624 3.2554e-06
15:93053681 C T 1.433688 8.3112e-07
15:93061404 C T 1.004750 3.8800e-05
15:93063917 T C 0.549180 2.0419e-05
15:93071954 T C 0.424492 -1.9574e-05
15:93072167 G A 0.805347 -4.1776e-06
15:93073841 T G 0.242860 1.5726e-05
15:93074890 A C 1.250880 9.6229e-06
15:93084398 A G 0.131016 5.1550e-06
15:93084717 C T 0.501640 -1.7631e-05
15:93084746 T C 0.041063 3.1691e-05
15:93091052 C A 0.102678 -9.0914e-06
15:93092735 A G 0.378774 7.9197e-06
15:93096539 G C 0.049389 2.2384e-05
15:93097243 A G 0.069441 7.5177e-06
15:93104065 C A 0.439101 -7.7752e-06
15:93104284 A G 0.071597 8.8978e-06
15:93104981 C T 0.476380 1.1630e-05
15:93106083 A G 0.050127 -7.1925e-06
15:93109042 A G 0.139797 1.3705e-05
15:93114282 G A 0.743412 -3.5670e-05
15:93121413 C T 0.696732 -1.1047e-05
15:93121437 G T 0.104980 6.4021e-06
15:93123271 T G 0.031380 1.0838e-05
15:93125888 C T 0.439675 -1.4943e-05
15:93126586 G A 0.194861 -3.9065e-05
15:93129329 A G 0.204122 -1.7622e-05
15:93131632 A G 0.124957 -1.9803e-05
15:93132231 T C 0.052095 -7.6010e-06
15:93142222 T C 0.059194 2.4542e-05
15:93143990 A G 0.054241 2.4887e-05
15:93153137 G A 1.432396 8.0520e-06
15:93157633 A G 0.673386 -7.3653e-05
15:93159737 G A 0.615997 -6.9958e-05
15:93164965 A C 1.261134 -1.2293e-05
15:93166790 G T 1.093155 7.6688e-06
15:93168184 A G 0.297828 2.3434e-06
15:93170409 A G 0.058739 -2.1797e-05
15:93170804 C T 0.163331 -5.8955e-05
15:93171282 C A 0.120473 -8.7109e-06
15:93172591 G A 0.089415 -9.9356e-07
15:93173072 G A 1.758636 1.2938e-06
15:93175323 T G 0.057464 -1.7591e-05
15:93176198 T C 1.151918 -7.9095e-06
15:93179175 C T 0.406602 1.0290e-05
15:93180918 A G 0.046683 1.6175e-05
15:93182185 T C 0.026576 -3.7263e-06
15:93186915 C T 0.036735 3.7394e-06
15:93191827 A C 1.700472 9.1907e-06
15:93199428 C A 0.087335 -2.0903e-05
15:93199453 G T 0.160135 5.9048e-05
15:93203914 A G 0.222971 -2.8505e-05
15:93211801 C A 0.513366 2.4708e-05
15:93214129 G T 0.084418 1.7214e-05
15:93215960 C T 0.104568 6.0821e-06
15:93219646 C T 0.069302 -2.1330e-05
15:93220004 T C 0.076935 2.3607e-06
15:93223843 A G 1.222994 5.6403e-06
15:93227141 T C 0.052741 1.3001e-05
15:93235082 T G 0.084098 -9.8913e-06
15:93239388 C T 0.284293 -2.0048e-05
15:93246028 T C 1.240554 -2.8713e-06
15:93246436 G A 0.091316 2.0266e-05
15:93246730 T C 1.929624 -1.2049e-05
15:93247709 G A 0.195990 -5.2695e-06
15:93251632 T C 0.774765 1.2387e-05
15:93259750 C T 0.289101 1.6592e-06
15:93260714 G A 0.471069 -9.1898e-07
15:93262873 T C 0.060126 -1.6975e-05
15:93263780 C T 0.142827 -6.2873e-06
15:93267744 G A 0.487501 -3.1847e-06
15:93279000 G A 0.434433 9.5565e-06
15:93284193 T G 0.889346 -2.9351e-06
15:93285524 C T 0.028800 1.0340e-05
15:93296823 T C 0.075799 -2.5050e-05
15:93297605 C T 0.372114 -1.2654e-05
15:93309300 G T 0.054037 6.2732e-06
15:93309673 G A 0.075503 1.5055e-05
15:93313277 T C 0.788205 -2.6340e-05
15:93319363 A G 0.152166 -1.3544e-05
15:93319605 C T 0.213869 -1.2775e-05
15:93324280 A G 0.072753 9.2321e-06
15:93325099 T C 0.070842 -7.5671e-06
15:93328309 A G 0.044425 7.4927e-06
15:93329998 C G 1.408312 -3.1796e-06
15:93330426 G A 1.316095 -1.3224e-05
15:93335129 T G 0.436758 3.7243e-05
15:93340230 G A 0.026638 4.8969e-06
15:93340773 T C 0.025458 -1.5622e-06
15:93341108 C T 1.427630 -5.5846e-06
15:93345863 A G 0.056743 1.1461e-05
15:93358259 G A 0.338415 1.4644e-05
15:93363505 G A 0.275297 1.7348e-05
15:93365044 G A 0.022245 -1.5610e-05
15:93365704 G C 0.752027 7.0230e-06
15:93367410 C T 0.753258 1.1496e-05
15:93369625 G A 0.596254 -2.8515e-05
15:93377637 A G 1.423353 -1.1635e-05
15:93380914 A G 0.065457 -2.0465e-05
15:93385604 C T 0.809909 4.2493e-06
15:93388388 C T 0.603241 -3.3247e-05
15:93391348 T C 0.131536 -9.1703e-06
15:93400309 G A 0.105554 -1.6695e-05
15:93400566 C T 0.403307 -1.4356e-05
15:93402794 G A 0.207712 -3.5581e-07
15:93404129 G A 0.058803 -5.3305e-06
15:93409054 G A 0.810460 6.4753e-06
15:93415432 A T 0.122268 -2.1852e-06
15:93416999 T C 0.106639 -1.6223e-05
15:93431163 T C 1.367266 4.2711e-05
15:93447996 A G 0.073191 -3.3782e-06
15:93449641 G A 0.092611 1.7018e-05
15:93464509 G A 1.104334 3.7478e-05
15:93467391 T C 0.936230 6.4466e-05
15:93475990 G T 0.158938 -2.9926e-05
15:93479512 T C 0.164446 -1.5154e-05
15:93490756 T C 0.048866 1.2433e-05
15:93494071 T C 0.060813 1.0916e-06
15:93499531 G A 0.032611 -2.3432e-05
15:93508031 A G 0.164939 -3.2458e-05
15:93544053 G A 0.782092 4.5698e-05
15:93544446 G C 0.203629 9.9169e-06
15:93545488 A T 0.035001 -1.0591e-05
15:93552656 T C 1.668188 1.2518e-05
15:93555199 A G 1.618220 1.2210e-05
15:93555250 G A 0.773762 1.8462e-05
15:93555717 G A 0.513744 -1.7204e-05
15:93557954 C G 0.062421 -9.6056e-06
15:93559335 T C 0.074806 1.5337e-05
15:93563612 G C 0.047227 -1.8818e-06
15:93563661 C G 1.756070 -7.4798e-08
15:93563907 G A 0.290467 8.8977e-05
15:93566154 T C 0.142306 5.0478e-05
15:93567352 A G 0.094933 -1.2456e-05
15:93567526 A G 0.741110 -3.5122e-05
15:93568008 A G 0.034430 3.1045e-05
15:93568825 T C 0.133280 1.3829e-05
15:93570786 C G 0.586612 1.6077e-05
15:93572534 T G 0.132777 1.9554e-05
15:93572843 G T 0.257173 -3.7498e-06
15:93573633 T C 0.773392 -1.3931e-06
15:93577365 G A 0.134732 -2.6622e-05
15:93577383 C T 1.078352 1.1847e-05
15:93579670 T C 0.954184 -2.5226e-05
15:93581663 T C 0.025611 3.4502e-05
15:93583030 T C 0.033410 5.2125e-06
15:93583547 T C 0.046778 2.0088e-05
15:93583962 C T 0.067384 7.7756e-06
15:93584043 G A 1.076387 -1.3308e-05
15:93584422 T C 0.396970 9.4118e-06
15:93585975 T G 0.116607 -1.6202e-06
15:93588030 C T 1.959699 -1.2951e-05
15:93589401 C T 0.935101 5.0867e-05
15:93589502 A C 0.115574 -1.5090e-05
15:93589837 A G 1.632731 4.2045e-06
15:93591893 C G 0.116019 -1.4814e-05
15:93592577 G A 0.250506 -2.6054e-05
15:93592932 A G 0.899950 -2.1888e-05
15:93594226 A G 0.084540 3.7287e-06
15:93595855 C T 1.157079 -1.7755e-05
15:93599637 A G 0.778889 5.8087e-07
15:93601573 A G 0.032411 3.8814e-06
15:93602035 C T 0.062094 -1.0890e-05
15:93603608 C A 1.121289 -2.1411e-07
15:93603862 C T 1.252308 1.6553e-06
15:93606886 A G 0.343579 1.0301e-05
15:93609617 G A 1.105496 1.0986e-06
15:93611369 C T 0.029714 9.1228e-06
15:93611520 G A 0.183941 1.1742e-05
15:93616447 A G 0.188374 4.9827e-06
15:93616785 C A 0.030428 -3.4486e-07
15:93616933 G C 1.072409 -1.1012e-06
15:93616975 G A 1.078159 -9.5165e-07
15:93617995 A G 0.117831 -7.6086e-06
15:93619271 A G 0.073134 -2.1671e-05
15:93619712 T C 0.465174 -1.1895e-05
15:93619788 C T 0.053472 7.7784e-07
15:93622457 C A 0.027103 4.8145e-06
15:93623183 G A 1.289226 5.0185e-06
15:93624680 T C 0.072566 3.6822e-07
15:93625213 G C 0.840657 -1.7748e-05
15:93625509 T C 0.276749 -1.7644e-06
15:93625916 G T 1.902530 -2.0541e-05
15:93629642 T C 0.025648 3.6108e-06
15:93634712 C T 0.045445 9.9298e-07
15:93635765 C G 0.209402 1.9704e-05
15:93636440 G T 0.653323 1.9861e-05
15:93638401 C G 0.445781 7.1674e-06
15:93643745 G A 0.469641 2.7102e-05
15:93645548 C G 0.116243 9.3150e-06
15:93652683 G A 0.125389 2.2085e-05
15:93652822 C G 0.565826 1.8142e-05
15:93653280 A G 0.280717 2.4974e-05
15:93653395 A G 0.368585 6.7633e-06
15:93654216 A G 0.022976 7.5918e-06
15:93654673 A C 0.172089 -1.5426e-05
15:93654903 A G 0.122523 -2.5916e-06
15:93655048 C T 1.483468 4.2223e-06
15:93655850 A C 0.495330 4.4093e-06
15:93657091 A G 0.402165 1.3509e-06
15:93657838 C G 0.117586 2.4374e-05
15:93659900 A G 0.096660 -4.9078e-07
15:93661172 C T 0.417379 2.3109e-05
15:93664857 G A 0.079865 1.3998e-06
15:93666491 G A 1.061278 3.6006e-05
15:93671180 T C 0.141099 -5.2572e-06
15:93671582 T G 1.226530 -1.3216e-06
15:93673355 T C 0.049532 -2.5396e-06
15:93673739 G C 0.296172 1.7439e-05
15:93675437 C G 0.094158 4.1924e-07
15:93679891 A G 0.072120 1.7852e-05
15:93681470 C T 1.407914 2.6901e-05
15:93682509 A G 0.435007 1.1192e-05
15:93684493 A G 0.163331 2.0326e-06
15:93685164 G T 0.236284 -1.9099e-05
15:93688474 G T 0.190934 7.9771e-06
15:93689803 C T 0.126082 -1.4672e-06
15:93690120 T C 0.661541 -1.6143e-05
15:93691220 G A 0.219210 -1.7607e-05
15:93694030 C T 0.173374 -4.1471e-05
15:93696464 G A 0.782799 -1.6319e-06
15:93696651 G C 0.515552 -7.7833e-06
15:93701978 A G 0.384948 1.0345e-05
15:93702077 C T 0.487025 -8.2215e-06
15:93703384 G A 0.186205 5.6469e-06
15:93707826 T C 0.135986 -2.3615e-05
15:93709154 A C 0.090479 2.5121e-05
15:93709177 G A 0.215909 9.0048e-06
15:93709937 C G 0.838247 1.0744e-05
15:93710061 A C 1.146842 5.4135e-07
15:93710324 G A 1.233367 3.1998e-05
15:93713666 A G 0.314167 1.3739e-06
15:93714372 T C 0.034294 1.5714e-06
15:93718354 C T 0.309227 -2.2549e-05
15:93722795 G C 0.516525 1.3168e-05
15:93722985 A G 0.458820 5.6474e-06
15:93726421 T C 1.913128 -2.9650e-05
15:93726769 C T 0.599803 4.1763e-07
15:93726841 A C 1.705154 7.8278e-06
15:93728147 G A 0.448729 -2.6847e-06
15:93728766 C T 0.198312 7.5603e-06
15:93730639 A C 0.599698 -7.6041e-06
15:93730890 T C 1.536417 4.2515e-06
15:93733386 C T 0.059381 9.9473e-06
15:93741956 T C 0.088929 -7.4964e-06
15:93742656 T C 0.042936 -2.5830e-05
15:93744717 G A 0.297705 -2.8515e-06
15:93745270 G A 1.442908 -5.6347e-06
15:93746004 A G 0.199185 -7.4292e-06
15:93748145 T C 0.092965 -2.7790e-05
15:93753002 A G 0.046503 -1.2205e-05
15:93753905 G A 0.398762 -9.6103e-06
15:93756192 T C 0.019909 -5.5552e-06
15:93756637 A G 0.034688 4.1735e-07
15:93757749 G A 0.503238 -1.2352e-05
15:93764526 C T 0.523977 1.2229e-06
15:93766239 A G 0.098714 1.5951e-05
15:93766691 T C 0.130631 -3.0380e-05
15:93770587 T C 0.683905 3.6576e-05
15:93777920 G A 0.029007 -3.4677e-06
15:93779816 T G 1.340489 -2.8956e-05
15:93780009 C A 0.828870 -1.3046e-05
15:93780106 G A 0.569817 -1.3216e-05
15:93782603 A G 1.375912 1.3916e-05
15:93782742 C T 0.042882 4.0264e-06
15:93782815 G C 0.218833 -1.6218e-05
15:93783117 T C 0.036949 7.5490e-06
15:93783966 T C 1.964927 -1.7567e-06
15:93784233 G A 0.241476 1.5229e-06
15:93784622 T C 1.553855 -5.9544e-05
15:93785021 A C 0.036732 5.7425e-06
15:93790128 T C 0.427582 -3.3336e-05
15:93790409 C T 0.308955 6.7035e-05
15:93791087 A G 0.579870 -5.4429e-06
15:93791131 T G 0.155107 -1.5392e-05
15:93791309 A G 0.050178 5.4990e-06
15:93793553 C T 1.559516 2.4562e-06
15:93795421 A G 1.204884 -6.3182e-05
15:93795530 C A 1.574121 -1.9130e-05
15:93796768 T C 0.946191 -1.9000e-05
15:93797239 A G 0.057885 2.2709e-06
15:93797514 A G 0.209327 3.7209e-05
15:93798356 T C 0.324812 3.2399e-06
15:93799742 T C 0.300711 -1.8638e-05
15:93799962 A G 0.409488 2.1545e-05
15:93800575 G A 1.264642 -4.5452e-05
15:93800857 G A 1.889281 -3.7328e-06
15:93802166 T C 1.589114 -2.6546e-05
15:93804988 G T 1.229845 -5.2021e-06
15:93805290 G C 0.270813 -5.9797e-06
15:93806163 A G 0.116080 -2.1381e-05
15:93807107 A G 0.050763 -9.1922e-06
15:93807190 G A 0.336606 -1.1144e-05
15:93807754 T C 0.709240 -8.4671e-06
15:93808563 C T 0.179504 5.4909e-06
15:93808703 G C 1.214709 1.2706e-06
15:93810409 G A 1.510827 -9.3670e-06
15:93811162 G A 0.102681 1.2159e-05
15:93811592 A G 0.045469 -3.3136e-06
15:93813931 C A 0.752415 -8.3889e-07
15:93814313 T C 0.792220 -1.0478e-05
15:93815472 A C 0.712576 4.7974e-06
15:93817074 G T 1.217085 -6.0880e-06
15:93817700 C T 0.320467 -1.3239e-05
15:93820379 A G 0.703022 -1.1301e-06
15:93825384 G A 0.211948 3.3198e-05
15:93826051 C T 1.945933 -1.3432e-05
15:93826771 A G 1.182645 1.2066e-05
15:93827272 T C 1.944821 -1.6361e-05
15:93830560 A G 1.848854 4.4332e-06
15:93831032 T C 0.090901 3.5347e-05
15:93836421 A G 0.051239 -8.8066e-06
15:93836572 A C 1.871028 2.3507e-06
15:93836652 C T 0.293221 9.9732e-06
15:93840389 A C 0.037279 9.6219e-06
15:93843106 A G 0.089881 -3.4275e-05
15:93843843 A G 0.020572 -1.6092e-05
15:93845952 C G 0.489959 -2.5018e-05
15:93848297 G T 0.334447 -1.1494e-05
15:93848797 C G 1.581067 7.3794e-06
15:93849307 A G 1.931259 2.4537e-05
15:93849617 T G 0.667018 2.2637e-06
15:93851224 T C 0.037541 7.8128e-06
15:93851751 G A 0.471062 9.4758e-06
15:93853885 A G 1.764498 -3.1652e-06
15:93856701 C T 1.058480 -1.0084e-05
15:93860395 G A 0.393924 9.7847e-06
15:93860509 C T 0.033291 7.2859e-06
15:93862709 T G 0.164718 8.1316e-07
15:93863277 T C 0.266407 1.0752e-06
15:93864651 G T 0.298515 1.8284e-06
15:93865292 G A 0.732516 -9.0810e-06
15:93865971 A G 0.061598 -1.7022e-06
15:93866281 A C 0.057909 1.0757e-05
15:93868023 G T 0.066847 1.8911e-05
15:93868572 C T 0.102250 9.1534e-06
15:93869020 A G 0.036664 -7.0720e-06
15:93869730 T C 0.077978 1.6139e-05
15:93873480 G A 0.035912 -3.4221e-06
15:93875173 T C 0.840960 -1.2382e-05
15:93875227 A G 0.052391 2.7170e-05
15:93875955 G C 0.729041 1.7457e-06
15:93877320 C T 0.036738 -7.5258e-06
15:93877425 C T 0.062849 1.0976e-05
15:93877949 C T 1.680658 -1.7407e-05
15:93881674 A G 1.583852 -1.9693e-05
15:93887492 G A 1.480993 -1.6225e-05
15:93887532 G A 0.103025 -8.5140e-06
15:93889459 G C 0.754924 3.2847e-06
15:93890045 C A 0.167074 1.1955e-05
15:93894537 A G 0.238049 -7.7552e-07
15:93894716 C T 0.592113 7.2142e-06
15:93894823 A G 0.230862 -1.2194e-05
15:93895315 T C 0.496588 9.0044e-06
15:93900938 C A 0.420045 -1.2348e-05
15:93903005 G A 0.585953 -3.2341e-06
15:93904830 T C 1.747924 -9.8480e-06
15:93909052 C T 0.270425 -1.0956e-05
15:93912413 C A 0.175298 -9.7543e-06
15:93913386 A G 0.856052 -6.5099e-06
15:93914854 T C 1.597070 4.2666e-06
15:93915765 T C 0.066599 5.0985e-06
15:93916821 T G 0.057284 -8.3722e-06
15:93919485 C T 1.783387 1.1983e-05
15:93920587 G T 0.891087 1.5825e-06
15:93920670 C T 0.081603 2.3672e-05
15:93925327 A G 1.248860 1.6111e-05
15:93926529 C T 0.469760 1.0580e-05
15:93926846 T G 1.755655 3.8850e-05
15:93927997 G C 0.051555 5.5199e-06
15:93928587 A G 0.099792 1.2829e-06
15:93928694 G A 0.305579 5.7962e-06
15:93928798 G A 0.521009 -4.9432e-06
15:93930891 A C 0.588091 -7.1253e-06
15:93932059 A G 0.061387 1.4766e-06
15:93939362 T C 1.134980 1.0309e-05
15:93942535 A G 0.414829 9.9369e-06
15:93944034 C T 0.505883 1.8043e-05
15:93949013 G A 0.399748 2.1669e-05
15:93950422 G A 0.266284 -1.8471e-05
15:93951693 C T 0.083595 -2.9560e-06
15:93952506 C A 0.076948 2.0394e-05
15:93954419 C T 1.457606 6.9360e-06
15:93955349 A G 0.052293 2.2792e-05
15:93958266 C T 0.265326 -2.9100e-05
15:93964102 G C 1.054887 -1.2704e-05
15:93964450 G A 0.497401 -5.4887e-07
15:93968288 G T 0.916640 5.8508e-06
15:93969362 T C 0.278782 -4.5546e-06
15:93981699 A G 0.433824 -1.1861e-06
15:93984936 G A 0.020844 1.9745e-05
15:93985048 C A 1.658889 -5.5633e-05
15:93986284 T C 0.210544 1.8485e-05
15:93991414 G A 1.159207 3.7931e-05
15:93991942 A G 0.052687 -1.6571e-05
15:93998061 C T 0.081620 1.6178e-06
15:93999475 T C 1.185120 1.5972e-05
15:94000161 A G 0.319220 2.2701e-05
15:94002120 A G 1.407309 4.2309e-06
15:94006972 C T 0.231321 -3.6119e-05
15:94013085 A G 0.079501 8.5978e-06
15:94013670 G T 1.701465 2.5204e-05
15:94013750 A G 0.052996 8.3368e-06
15:94017062 T C 1.916827 -2.0242e-05
15:94017966 T C 0.038054 -2.9995e-05
15:94018428 T C 0.468145 2.6153e-06
15:94021731 T C 1.068802 8.2744e-06
15:94021873 C T 1.461699 1.0003e-05
15:94022051 A G 0.061952 -1.9367e-05
15:94022091 T G 0.054108 1.1993e-05
15:94022870 T C 0.036827 2.4012e-06
15:94024099 C T 0.101029 -9.9172e-07
15:94024743 A G 0.684598 -1.1998e-05
15:94025613 G C 0.072678 -3.9310e-06
15:94029477 T C 0.266454 1.6090e-05
15:94030149 G A 0.236961 -1.7091e-05
15:94035165 T C 0.133239 6.2775e-06
15:94036688 G A 0.277082 -1.8904e-05
15:94040350 A G 0.102416 -6.7771e-06
15:94044655 C A 0.028902 -5.9473e-06
15:94046663 T C 0.066337 3.3468e-06
15:94055122 C T 0.173819 -6.6028e-07
15:94057384 C A 0.140960 2.2236e-05
15:94060378 C T 0.150612 -2.0868e-06
15:94073450 G C 0.139349 -1.4714e-05
15:94078688 G A 0.186769 -2.4202e-06
15:94078900 G A 0.139865 -3.0537e-05
15:94085518 C T 1.777536 5.4814e-05
15:94086557 G A 0.060609 1.7632e-05
15:94088639 G A 0.066905 -9.6516e-07
15:94090333 C T 1.511802 2.2015e-05
15:94095751 A G 1.333992 -1.2013e-05
15:94096424 C T 1.689304 2.7937e-05
15:94099827 C T 1.255143 1.1543e-05
15:94107589 A G 0.314014 -7.0118e-06
15:94115646 C T 0.129367 1.0657e-06
15:94116628 T C 0.302673 6.7350e-06
15:94121402 G A 1.167411 3.2158e-05
15:94121533 G A 1.836856 5.8392e-06
15:94125796 G A 0.390303 3.9961e-05
15:94126699 T C 0.043939 1.8382e-05
15:94127765 A G 0.029425 -1.4881e-05
15:94127905 G A 0.116277 6.3484e-06
15:94129146 G A 0.124257 -4.3208e-05
15:94131197 A G 0.111205 1.1884e-05
15:94140199 G C 0.426634 7.3296e-06
15:94141418 C T 0.037707 8.0538e-06
15:94141833 G T 0.128585 -3.4508e-05
15:94145276 A G 0.038697 -5.1271e-06
15:94147556 A G 1.552934 1.7391e-05
15:94156167 A G 0.211683 -7.4095e-06
15:94156807 A T 0.088443 -2.5031e-06
15:94157078 A G 1.263544 2.6591e-06
15:94157479 A C 0.346456 6.3290e-06
15:94157597 A G 1.932803 -7.5169e-06
15:94158240 G A 0.171069 3.8121e-05
15:94161311 G A 0.180670 2.6100e-05
15:94162328 T C 1.366820 2.8755e-05
15:94163353 C T 0.158272 3.8618e-05
15:94167573 A C 0.040825 -5.7816e-07
15:94177298 G A 1.538851 -3.0821e-05
15:94178042 G A 1.680440 -9.2920e-06
15:94180813 A G 0.057613 -2.5726e-06
15:94183651 A G 0.047791 3.7019e-06
15:94186992 G A 0.072681 -3.2767e-05
15:94188804 T C 0.034614 -2.3674e-05
15:94189139 G A 0.042049 -6.5108e-06
15:94192569 C T 0.043215 -2.0029e-05
15:94192606 A G 0.055036 4.0820e-06
15:94192891 G A 0.037483 9.9187e-06
15:94193200 T G 1.637232 9.3562e-06
15:94193241 T C 0.118450 2.4091e-05
15:94201514 A G 1.410467 1.6941e-06
15:94201928 G A 1.923722 2.4262e-05
15:94204273 A G 1.125222 8.3930e-06
15:94206470 G A 1.244695 1.1311e-05
15:94207857 T C 0.050729 5.8637e-07
15:94214923 G C 0.811483 1.4802e-05
15:94215636 C T 0.475197 2.6027e-07
15:94216597 T C 0.606974 3.0429e-05
15:94217640 T C 1.532939 -3.9951e-06
15:94218105 G A 0.090201 4.2888e-06
15:94231716 A G 0.829227 -1.0179e-05
15:94232265 T C 0.053938 -1.0148e-05
15:94232738 A G 0.086882 -1.4955e-05
15:94232952 T C 1.666063 -1.3768e-05
15:94239798 A G 0.028824 7.9695e-06
15:94249259 T C 0.076649 -2.3671e-06
15:94259084 A C 0.034257 -1.2159e-05
15:94259425 C T 0.072620 5.8579e-06
15:94259446 T C 0.319757 -6.7486e-06
15:94261317 A G 0.171106 1.9860e-05
15:94264992 T C 0.689440 1.2290e-05
15:94275249 A G 0.094750 -1.2152e-05
15:94286884 G A 0.172249 1.5086e-06
15:94286895 A C 0.956516 -1.0809e-05
15:94288972 G A 0.681698 -2.1847e-05
15:94300600 A G 0.069805 -4.2276e-05
15:94305609 A G 0.058960 -1.4432e-07
15:94312628 A G 0.246375 -8.6669e-07
15:94322622 C T 0.032336 5.2112e-06
15:94322746 A G 0.557571 3.7036e-06
15:94322813 C A 0.338089 3.8650e-06
15:94322876 A G 0.101063 8.8210e-06
15:94324969 G A 0.025352 -1.5782e-05
15:94328994 T C 0.448263 1.4746e-05
15:94329865 A G 0.023173 -9.3086e-06
15:94333190 A C 0.661565 -9.3329e-06
15:94334276 T C 1.033821 -1.5574e-06
15:94334944 A G 1.155453 8.3616e-06
15:94342286 C T 0.345963 -2.2010e-05
15:94346826 G C 0.069458 -2.9814e-05
15:94347969 C T 0.349951 -1.3331e-05
15:94349614 G A 0.768302 -1.4956e-05
15:94353456 A G 0.033441 -2.4421e-05
15:94363163 A G 0.028477 -7.6963e-06
15:94365326 A G 0.024108 -1.1967e-05
15:94365521 G A 1.180986 -1.4813e-05
15:94366505 G A 0.036963 -2.8237e-06
15:94367137 A G 1.240534 -5.1242e-06
15:94367966 C T 0.359001 -1.0475e-05
15:94369515 T C 1.111494 2.2783e-06
15:94371788 T C 0.149062 -8.5826e-06
15:94373725 C T 0.071060 -7.7727e-06
15:94375026 T G 0.145784 8.0379e-06
15:94376990 C T 0.090211 3.8848e-06
15:94379940 G A 0.136972 1.8539e-05
15:94382072 C G 0.109770 -9.7580e-06
15:94382334 C T 0.041247 -7.7449e-06
15:94388505 C T 1.338935 6.6778e-06
15:94391220 T C 0.035413 9.7839e-06
15:94410886 T C 0.776485 4.4446e-06
15:94412646 T C 0.276344 3.6348e-06
15:94417395 G C 0.690511 6.3574e-06
15:94417640 C T 0.350287 -3.5485e-06
15:94421791 A G 0.044527 -1.6226e-05
15:94421805 C T 0.027141 -7.6758e-06
15:94423943 G A 0.090602 -2.4001e-05
15:94463007 A G 0.086617 -5.9630e-06
15:94473650 G A 0.351878 -6.8628e-06
15:94482657 G A 0.709716 -5.1047e-07
15:94486614 A G 0.589543 4.4905e-06
15:94492548 T C 0.022925 1.9029e-06
15:94496021 G A 0.529492 -1.5748e-05
15:94498515 T C 0.107210 -5.7109e-07
15:94507937 T C 0.772885 6.8132e-06
15:94509022 A G 0.037316 2.9387e-06
15:94509415 G A 0.877464 2.3905e-05
15:94513089 G C 0.033121 4.8023e-06
15:94514608 G A 1.420677 6.5621e-06
15:94519580 G A 0.229179 -1.2091e-05
15:94522459 T C 1.110691 6.1804e-06
15:94523369 A C 0.256891 8.8690e-06
15:94530993 A C 0.038806 -7.6449e-07
15:94536450 G A 1.148514 2.1244e-05
15:94538656 C T 1.596546 1.0832e-05
15:94538815 C T 0.058637 -2.2206e-06
15:94540074 T C 0.027505 -1.8440e-05
15:94544090 T C 0.128928 6.6558e-06
15:94547465 T G 0.036453 7.7564e-06
15:94552124 G T 0.177291 -6.2083e-06
15:94555643 G A 1.622059 1.5383e-05
15:94561153 T C 1.061979 1.9465e-06
15:94563520 C T 0.068965 3.6443e-06
15:94563619 A G 0.936954 4.3991e-06
15:94565698 G A 0.038744 -9.4020e-07
15:94570390 G T 0.021021 -6.8556e-06
15:94571421 T A 0.036881 7.9053e-06
15:94573751 C T 0.069737 -1.6770e-05
15:94576182 G T 0.162447 -1.3174e-06
15:94576409 A G 1.786012 -2.0680e-05
15:94577476 A C 0.081545 2.6801e-05
15:94577671 C T 0.055254 -1.0238e-05
15:94578029 C A 0.595530 -2.4188e-06
15:94585736 G A 0.065970 -6.5953e-06
15:94586486 C A 0.065528 4.5549e-05
15:94586543 A G 0.020987 -1.2252e-05
15:94587133 C A 1.250033 -8.5247e-05
15:94596692 C T 0.066059 2.1199e-05
15:94604175 T C 1.484138 -6.3244e-05
15:94611940 T C 0.068928 1.1170e-05
15:94613087 A G 1.913964 1.8301e-05
15:94615361 G A 0.258655 -3.6620e-06
15:94616430 A G 1.893273 2.1587e-05
15:94616734 C T 1.569195 -4.1216e-05
15:94618384 C T 1.307708 -3.1838e-05
15:94619242 T C 0.055777 1.1601e-05
15:94623816 T G 0.203112 -5.9795e-06
15:94624318 A G 0.051518 2.2092e-05
15:94626169 G T 0.203109 3.1555e-05
15:94626455 T C 0.592898 -1.9140e-05
15:94627032 A G 0.312773 -1.5733e-05
15:94635703 T C 0.828737 4.1224e-06
15:94639657 G T 0.021708 -1.5227e-05
15:94645791 G A 0.435432 1.6252e-05
15:94649371 T G 0.034423 -1.4991e-05
15:94651803 T C 0.710243 6.6735e-06
15:94653153 C T 0.073531 -1.0783e-05
15:94660994 G A 0.163395 -2.9720e-06
15:94661844 A G 0.588173 1.8054e-05
15:94663431 C A 0.914341 1.5724e-05
15:94663438 C T 0.612162 3.2399e-06
15:94664502 A C 0.105955 -2.4966e-06
15:94664645 C T 0.323221 1.4397e-06
15:94668596 T C 0.069118 1.7112e-05
15:94669167 A G 1.127024 -1.4690e-05
15:94674873 G A 0.711450 5.9826e-06
15:94674961 C A 0.045473 1.7499e-05
15:94677943 T C 0.431879 -1.7122e-05
15:94679745 T G 0.175676 1.5539e-05
15:94682435 T G 0.957897 8.1275e-06
15:94688757 T C 1.127548 1.8438e-06
15:94699308 G A 0.267750 -6.5447e-07
15:94702358 A C 0.079287 5.3818e-06
15:94703579 T C 0.062570 -1.2828e-05
15:94704494 A G 1.767700 8.7643e-06
15:94706833 T G 0.506948 -1.6055e-05
15:94707073 G T 0.948139 1.8487e-05
15:94709822 C T 0.110392 -1.9101e-05
15:94710085 T C 0.615320 1.8818e-05
15:94715634 T C 0.558533 1.9377e-06
15:94717414 T C 0.031238 -1.6330e-05
15:94719715 A G 0.139094 5.2929e-07
15:94720639 T C 0.413731 1.0459e-05
15:94721532 C A 0.586527 1.3801e-05
15:94722151 G A 1.106836 9.7955e-06
15:94723202 T C 0.171633 4.0384e-06
15:94723645 C T 0.024084 -7.7157e-06
15:94725899 T C 0.087219 1.6937e-06
15:94727247 T C 0.238617 -3.2007e-05
15:94727711 A G 0.042039 -7.6291e-06
15:94729488 G A 1.369129 -1.1743e-05
15:94730172 G A 0.724631 3.9606e-06
15:94735128 T C 0.273781 -2.9729e-05
15:94738631 A G 0.731509 1.5076e-05
15:94739583 T C 1.907562 1.2503e-05
15:94740359 T C 1.453785 5.6678e-06
15:94742408 T C 0.060024 -1.4405e-06
15:94743171 T C 0.067697 1.5382e-05
15:94743475 G A 0.026383 -5.9617e-06
15:94743771 T C 1.187041 4.4529e-05
15:94748728 G A 1.330323 3.4878e-05
15:94755230 C T 0.336511 -2.5677e-05
15:94755504 T C 0.577405 -1.3217e-05
15:94763672 C T 0.220815 3.8879e-06
15:94767886 C T 1.503582 3.0434e-05
15:94768520 C T 0.501232 5.8795e-06
15:94768663 A G 0.021956 8.3156e-06
15:94769068 T C 0.097405 -2.4929e-05
15:94770799 C T 0.914202 -1.1147e-05
15:94774088 A G 0.055890 -1.0057e-05
15:94781800 A T 0.101441 1.5112e-05
15:94781904 T C 0.712202 -2.8658e-06
15:94782892 A G 0.140538 3.5674e-05
15:94784825 A G 0.221658 -4.0371e-06
15:94790237 G A 0.124104 -3.9034e-07
15:94791915 G A 1.493671 -2.7267e-05
15:94792639 C G 0.368619 -4.7698e-05
15:94795658 C T 0.974019 -1.0782e-05
15:94802762 C T 0.508743 -4.1331e-06
15:94803445 A G 0.823274 7.4736e-06
15:94810945 A G 0.938235 -1.7146e-05
15:94811838 T C 0.036640 4.8281e-07
15:94812137 G A 1.880163 -2.8037e-06
15:94813962 T C 0.094576 1.2483e-05
15:94815997 T C 0.095406 -2.4731e-06
15:94818209 A G 0.135939 1.1031e-06
15:94821521 A G 0.324853 -4.6489e-05
15:94824832 C T 0.916820 2.2543e-05
15:94827295 C T 0.065858 -6.3396e-06
15:94830606 A G 0.441168 7.5104e-06
15:94831313 G A 1.242217 -8.5294e-06
15:94838581 C T 0.666375 5.3828e-07
15:94840523 C T 0.571191 -3.3900e-06
15:94841691 A G 0.225163 -1.7398e-05
15:94844491 T C 0.197859 -1.7428e-05
15:94844864 A G 0.033158 -1.6850e-05
15:94845623 C T 1.608371 -5.6415e-05
15:94849158 T C 1.073627 6.0298e-06
15:94850477 A G 0.083612 -5.7076e-06
15:94850637 C G 0.058066 1.9537e-05
15:94850845 A G 0.672583 -1.2944e-05
15:94852054 T G 0.081742 -9.0823e-06
15:94853339 G A 0.213794 -6.2920e-06
15:94853496 G A 0.092098 -4.8358e-06
15:94855438 T C 0.076931 -7.9319e-06
15:94855550 T G 0.252804 -6.9651e-07
15:94857163 T C 1.118718 7.2948e-06
15:94858980 A G 0.572598 -2.5336e-05
15:94866057 G T 1.569443 -2.9639e-05
15:94867507 C T 0.028739 6.2076e-06
15:94867962 G T 1.106819 -1.0100e-05
15:94868767 T C 1.006184 -1.3983e-05
15:94870828 C T 0.429615 -2.6364e-05
15:94871887 A G 0.185811 1.2985e-05
15:94875328 C T 0.960616 2.0342e-05
15:94881073 C T 0.290086 -1.3106e-06
15:94882386 T C 0.085866 1.4579e-06
15:94883929 G A 0.795524 -8.3126e-06
15:94892262 T C 0.799274 -4.9035e-06
15:94895553 A C 0.219737 4.1315e-05
15:94895754 A G 0.294751 5.2065e-06
15:94897960 C T 0.037833 -3.1717e-06
15:94899720 G A 0.414690 -1.5562e-05
15:94899887 A G 0.028293 -2.1594e-05
15:94900892 A G 0.041876 7.7254e-06
15:94901266 A C 0.816688 -5.9102e-06
15:94907062 C T 0.188656 -2.8107e-07
15:94908904 G A 1.090231 3.3065e-05
15:94917651 T C 0.313192 3.0510e-07
15:94921916 C T 0.358994 6.1427e-06
15:94922697 G A 0.185056 3.4236e-05
15:94924867 A G 0.102090 -1.3280e-05
15:94925503 G A 0.079841 3.7196e-06
15:94925812 G A 0.173792 1.9398e-05
15:94926443 G A 0.724043 5.9719e-06
15:94927237 C T 0.126310 5.8338e-06
15:94928589 G A 0.044286 -3.6091e-07
15:94928969 T G 0.773109 1.2406e-05
15:94929511 G A 0.997562 -4.2169e-06
15:94930290 A G 0.419796 -1.3353e-05
15:94931658 A G 0.050647 -3.8762e-06
15:94934388 G A 0.509038 5.4907e-06
15:94937370 A G 1.053734 1.6079e-05
15:94945719 T G 1.615082 -5.6968e-06
15:94946401 C T 0.235693 -1.8251e-05
15:94953028 A G 1.694818 5.2168e-06
15:94953367 A G 0.877943 -2.7112e-05
15:94959957 C T 0.415217 -3.1753e-05
15:94962730 A C 0.037690 -1.2215e-05
15:94964643 C T 0.063716 -8.6206e-07
15:94974343 C T 0.279544 -3.4323e-05
15:94975049 T C 0.122016 1.6573e-05
15:94985037 G A 0.039873 -4.3211e-06
15:94986868 C T 0.138560 9.6472e-06
15:94990118 G T 0.086627 3.7696e-05
15:94993254 A G 0.810796 -3.0960e-05
15:94993968 A G 0.040781 5.1672e-06
15:95002178 T C 0.195541 3.6512e-05
15:95005854 G A 0.079161 -1.4030e-05
15:95006170 C G 1.417461 -5.5708e-06
15:95006227 G A 0.448600 -2.3787e-05
15:95010204 C T 0.594439 -2.5052e-05
15:95012810 T C 0.037449 -1.7640e-06
15:95013193 G A 0.162110 1.3709e-05
15:95014333 A G 0.050538 -2.2417e-05
15:95027759 C A 0.090112 -8.0173e-06
15:95040130 C A 1.201888 1.0375e-05
15:95043322 T C 1.386638 3.7116e-05
15:95046541 T C 0.224562 -3.2296e-07
15:95048230 C T 0.031778 2.4523e-06
15:95048357 T C 0.071233 2.0848e-05
15:95048662 A G 1.005640 1.5990e-05
15:95056442 A G 0.076700 -6.1543e-07
15:95058744 G A 0.023993 7.7227e-06
15:95065233 G C 0.301146 1.2981e-05
15:95072084 T C 0.319706 -1.6332e-06
15:95075694 A G 0.371067 8.1650e-07
15:95082523 A G 0.401142 1.6173e-05
15:95084634 C T 0.465589 -2.5165e-06
15:95086882 C T 0.292715 1.8002e-05
15:95103890 A G 0.038364 1.4849e-05
15:95104958 A G 0.795137 1.6923e-05
15:95110745 T C 0.701771 -7.1669e-06
15:95113239 T C 1.010505 3.2278e-05
15:95115127 C T 0.284276 -5.7980e-05
15:95118265 T C 1.685146 -2.2847e-05
15:95118942 G A 0.143303 -2.1386e-06
15:95120002 C T 0.548487 -4.6384e-05
15:95124965 C T 0.039605 -3.5638e-06
15:95125867 A G 0.059531 5.7645e-06
15:95125991 G A 0.327600 -2.9930e-05
15:95126014 C A 0.159693 -1.2968e-05
15:95138109 G A 0.115013 -3.5171e-05
15:95141370 A G 0.107938 1.2186e-05
15:95150124 A G 0.793444 -1.1475e-05
15:95150908 G A 1.692540 -2.1400e-05
15:95154389 A G 0.431091 7.5988e-06
15:95157740 C G 0.855358 -5.0715e-05
15:95158519 G A 0.034015 4.4786e-06
15:95160128 C T 0.707394 -1.4533e-06
15:95161299 A G 0.158309 2.9690e-06
15:95164035 C T 0.050328 2.6448e-07
15:95165843 A C 0.161475 -6.6733e-07
15:95174466 G A 0.045296 6.3253e-06
15:95180286 C T 0.255201 6.0782e-06
15:95182367 A G 0.027562 8.5783e-06
15:95186001 T C 0.031860 2.5837e-05
15:95192385 A G 0.133848 2.8507e-06
15:95193958 C T 0.027641 5.7688e-06
15:95196085 C T 0.264839 3.0191e-05
15:95197007 T C 0.141344 -3.1376e-06
15:95197078 A G 0.125450 -8.9765e-06
15:95203359 T C 1.046697 -2.8740e-05
15:95203509 A G 0.040621 2.2148e-05
15:95204119 A C 0.598308 2.0459e-05
15:95205540 A G 0.738370 3.4580e-05
15:95206372 A G 0.049474 -4.5227e-06
15:95207022 T C 0.420051 -2.4265e-05
15:95207716 C T 0.396759 6.5555e-06
15:95207758 T C 0.289033 -9.9306e-06
15:95208783 A G 1.234217 -1.6193e-06
15:95209040 A C 0.821275 1.8919e-05
15:95209050 T C 0.050440 1.9520e-06
15:95211274 A G 0.022877 -9.5492e-06
15:95213582 T C 1.766929 -3.2498e-06
15:95218099 G T 1.007595 -2.6787e-05
15:95220065 A G 0.087729 -1.2405e-06
15:95220626 A G 0.083272 7.4268e-06
15:95226568 A G 0.096283 4.0645e-07
15:95227466 A G 0.105670 -8.3294e-06
15:95233671 C T 0.250696 2.9266e-06
15:95237000 A C 0.920298 2.5210e-05
15:95237115 G A 0.039139 -2.8476e-06
15:95238219 C T 0.384197 2.2732e-05
15:95238957 G A 0.379359 1.8503e-05
15:95240593 A G 0.207216 1.7941e-05
15:95240637 C T 0.099254 -1.1487e-05
15:95240817 G A 0.521900 2.5855e-05
15:95241143 T C 1.160438 2.4753e-05
15:95241178 C T 0.109736 2.3170e-05
15:95244095 G C 0.233238 -1.6668e-05
15:95245915 A C 0.147080 6.1095e-06
15:95246036 A G 0.703957 7.8816e-06
15:95247037 A C 0.123849 -1.0896e-05
15:95248218 G A 0.068734 2.4549e-05
15:95250974 C T 0.276236 -1.8265e-05
15:95257650 T C 0.060058 2.9512e-05
15:95258203 C T 0.176393 2.5232e-05
15:95258241 C T 1.344072 1.1380e-05
15:95264115 C T 0.031452 -1.7463e-06
15:95268494 C T 1.014391 2.0748e-05
15:95272025 G A 0.082211 -4.1966e-06
15:95274336 G A 0.037129 1.3302e-05
15:95274845 G A 0.287690 -1.2223e-05
15:95279843 A G 0.065746 4.6878e-06
15:95282457 G A 0.222158 1.6098e-05
15:95283827 A G 0.569752 -4.4610e-06
15:95283897 C T 0.326145 -2.0230e-05
15:95286328 T C 0.762529 2.7385e-06
15:95287535 C T 1.067136 -2.1457e-05
15:95288915 C T 0.308445 -3.4876e-05
15:95289191 T C 0.038520 1.1715e-05
15:95289935 G A 0.854120 2.9188e-06
15:95296947 T C 0.285405 9.0365e-06
15:95304276 A G 0.277942 2.5655e-05
15:95305242 A G 0.032482 -7.9435e-06
15:95308842 A G 1.009435 -1.3493e-05
15:95315019 A G 0.826731 3.0444e-06
15:95318123 A G 0.281427 1.9059e-05
15:95319995 A C 0.277759 1.1980e-05
15:95321653 C T 0.114907 1.8841e-06
15:95322029 A G 0.025866 -7.7837e-07
15:95329708 C T 1.478879 3.8230e-05
15:95330226 C T 0.099683 9.5943e-06
15:95330655 G A 0.081773 3.6893e-06
15:95330990 T G 0.133185 8.5767e-06
15:95335856 C T 1.096178 1.1549e-05
15:95341469 T G 0.201293 7.4209e-06
15:95359231 G A 0.087896 1.2564e-05
15:95361989 C A 0.031479 5.0396e-06
15:95362466 C T 1.440488 7.7837e-05
15:95365544 T C 0.338996 1.2840e-05
15:95376658 G A 0.085642 -2.1522e-05
15:95379491 A G 0.573305 -3.9731e-05
15:95385474 C T 1.430098 -4.0964e-05
15:95395934 A G 1.412007 6.7603e-06
15:95397622 A G 0.615154 -6.1863e-05
15:95399115 A G 0.166771 5.3794e-05
15:95401946 T C 0.024135 -1.5807e-05
15:95410192 G A 0.447423 2.0101e-05
15:95424747 C T 0.360198 2.6257e-05
15:95430311 A C 0.067391 8.3583e-06
15:95439743 C A 0.173258 2.4320e-05
15:95452639 A G 0.071675 6.1303e-06
15:95456436 T G 1.205057 -2.5446e-05
15:95476246 T C 0.107380 -2.3994e-06
15:95488987 C T 0.136064 7.1719e-06
15:95509307 G A 0.509708 2.6638e-06
15:95511837 G A 0.924092 3.0435e-05
15:95516883 C A 0.032859 -3.2275e-06
15:95524439 A G 0.703753 -2.6326e-06
15:95531631 C T 1.900793 6.0075e-06
15:95535142 A G 1.694591 7.4028e-05
15:95535250 G A 0.425260 -4.8599e-06
15:95536716 A C 0.044898 1.7189e-05
15:95537526 A G 0.931820 -1.3683e-06
15:95547484 A C 0.217521 -1.0660e-05
15:95547810 C T 0.489704 -3.2329e-06
15:95552459 A G 1.607021 2.9958e-06
15:95553354 C T 0.054496 1.5432e-05
15:95557513 T C 0.474806 -3.8114e-06
15:95559447 A G 1.613614 2.3796e-06
15:95564338 A G 0.055910 6.6245e-06
15:95564357 A G 0.022728 3.2730e-06
15:95567450 A T 0.047540 -9.4222e-06
15:95567477 C A 1.904625 3.9562e-05
15:95568782 G A 0.052626 4.1152e-05
15:95572805 T C 0.087715 3.3924e-05
15:95574879 A G 0.520139 -1.3649e-06
15:95580293 C A 0.110844 1.0336e-05
15:95582498 A G 0.657311 -1.4889e-05
15:95586186 A G 0.119664 3.3807e-06
15:95590438 A G 1.786814 -4.4084e-07
15:95599379 A G 1.559036 6.3090e-06
15:95611552 T C 0.027287 -3.1126e-06
15:95614171 C T 0.164766 -5.5929e-06
15:95617814 T C 0.063131 1.2120e-05
15:95619158 A G 0.037707 2.3686e-05
15:95619343 T C 0.341301 -7.4016e-06
15:95620621 G A 0.044082 -6.4454e-06
15:95621709 G C 0.024329 -9.3078e-06
15:95638567 C T 0.090102 -1.4333e-05
15:95638952 A C 0.355084 4.3550e-06
15:95639861 A G 0.052537 -6.1170e-07
15:95647072 G A 0.040036 8.3264e-06
15:95654530 T C 0.051161 1.7209e-05
15:95654541 G A 1.075238 4.3506e-06
15:95654592 T C 0.287758 -9.2173e-06
15:95654648 G A 0.023792 -8.9804e-06
15:95656328 A G 0.110681 -1.1081e-05
15:95662785 A G 0.039931 -2.1341e-05
15:95663613 A C 0.405106 3.7885e-06
15:95665886 T C 1.273842 2.3802e-05
15:95673939 C T 0.855052 7.2680e-06
15:95674196 A G 0.297794 -1.1291e-05
15:95680329 C T 0.126327 8.9990e-06
15:95681490 A G 0.020079 -7.7418e-06
15:95689069 A G 1.486685 1.4945e-05
15:95690709 G A 0.120748 -3.6846e-06
15:95700505 A G 0.631639 3.0580e-06
15:95702388 G T 0.032179 -9.4471e-06
15:95703896 G A 0.251359 -1.0096e-05
15:95708333 C T 0.565203 -3.6686e-06
15:95709173 G A 0.042794 5.0184e-06
15:95720146 C T 0.214328 1.4977e-05
15:95725434 G T 1.952807 -3.5611e-07
15:95732751 T C 0.080793 -1.4231e-06
15:95736103 C G 0.213366 -1.4007e-05
15:95736537 C T 0.175618 1.8732e-06
15:95736603 A G 0.062400 4.8238e-06
15:95753471 T C 0.062693 2.5896e-05
15:95755932 A C 0.065963 -3.9146e-06
15:95757025 T G 0.024676 -1.0977e-05
15:95771205 G A 0.049301 5.7621e-06
15:95771824 C T 0.143931 1.8290e-05
15:95776044 A G 1.218806 -2.1241e-06
15:95779253 T G 0.434820 2.1143e-05
15:95786772 A C 0.161509 2.5610e-06
15:95797844 A G 0.032309 1.7117e-05
15:95801957 G A 0.061323 1.2318e-05
15:95802819 G C 0.048747 -1.2727e-05
15:95808542 T C 0.434083 -1.2656e-05
15:95810534 T C 0.058433 -5.4807e-06
15:95811454 T C 0.079930 1.2578e-05
15:95816217 G A 0.438574 -6.6259e-06
15:95817713 G A 0.142136 3.2359e-06
15:95820080 C T 0.027467 -1.0055e-05
15:95825723 A G 0.059055 -8.0625e-06
15:95826311 T C 0.021497 -2.4285e-05
15:95828705 T C 0.595904 -1.8173e-06
15:95840228 T C 0.240272 1.2769e-05
15:95842010 T C 0.122927 1.3396e-05
15:95842290 C G 0.096354 1.5407e-05
15:95842877 C A 0.256500 1.9709e-06
15:95843668 A G 0.066773 5.4410e-08
15:95846407 C T 0.314960 -2.8722e-05
15:95850761 C T 0.258193 -2.9742e-05
15:95851593 C T 0.125749 3.9059e-07
15:95856618 C T 0.227452 3.1906e-05
15:95858644 G T 0.060473 -1.2547e-05
15:95859790 T C 0.533456 -7.2975e-06
15:95861764 A G 0.022762 -1.2262e-06
15:95863251 C T 0.042991 1.6290e-05
15:95868181 A T 0.297478 -3.4971e-05
15:95868428 T C 0.021718 -7.2691e-06
15:95869964 C T 0.070502 3.3517e-05
15:95873004 A G 1.495677 3.3170e-05
15:95878496 T C 1.555891 3.9964e-05
15:95878680 T C 0.031469 1.0098e-05
15:95880199 G C 0.075615 -1.8449e-05
15:95884213 A G 1.861481 4.5977e-05
15:95888064 T C 1.086274 1.3420e-05
15:95888269 T C 0.117698 -1.3862e-06
15:95891036 C T 1.543703 -8.5132e-06
15:95891127 T C 0.052633 -8.0908e-06
15:95891611 T C 0.098891 1.0379e-05
15:95892486 G A 0.045537 1.8452e-06
15:95902454 A G 0.154287 -2.5409e-05
15:95903442 G A 0.100638 1.7955e-05
15:95904064 G T 0.169219 1.5604e-05
15:95904691 T C 1.352891 1.0886e-05
15:95905916 G A 1.508093 -7.6097e-06
15:95907083 A G 1.945766 1.2479e-05
15:95912960 G A 0.079406 4.1751e-05
15:95913263 C T 0.087182 7.2772e-06
15:95914474 G A 0.603890 9.9231e-06
15:95918789 C A 0.032808 -3.1246e-06
15:95920893 A C 0.032557 1.2457e-05
15:95926961 T G 0.519048 2.8915e-06
15:95930349 C T 0.282773 1.3107e-05
15:95939651 T G 0.641965 -6.1457e-08
15:95942763 T C 0.270350 1.1425e-05
15:95946089 T G 0.145659 2.7091e-05
15:95948357 C T 0.093872 1.2730e-05
15:95949993 T G 0.066637 7.9116e-06
15:95952626 G A 0.059133 -2.1713e-05
15:95953267 A G 0.707789 2.2291e-05
15:95956226 G A 0.032261 -9.3766e-06
15:95959264 A G 0.483910 -3.3189e-06
15:95972232 T C 0.842894 4.0050e-06
15:95974620 T C 1.936260 -2.1399e-05
15:95976964 C T 0.664329 8.4815e-06
15:95979517 A C 0.192308 -7.3486e-06
15:95979569 A G 0.472939 -1.0542e-06
15:95981524 T G 0.030976 -2.0306e-05
15:95986460 G A 0.083687 1.3242e-05
15:95987050 G A 0.168689 1.1725e-05
15:95987148 C A 0.129067 -7.7235e-06
15:95988257 C T 0.077638 6.8193e-06
15:95991185 T C 0.099707 -1.8717e-05
15:95997063 G A 0.759473 8.0064e-07
15:95997422 T C 1.221223 -5.0804e-06
15:95997452 C G 0.922569 -3.1478e-05
15:96000078 G A 0.030034 -6.1916e-07
15:96000620 A G 0.032665 1.7165e-06
15:96000794 G C 0.340662 1.6947e-06
15:96000885 C A 0.025893 1.5045e-05
15:96001669 T C 1.007650 1.2228e-05
15:96007804 T G 0.038489 -4.7930e-06
15:96010982 A G 0.620689 -1.2877e-05
15:96017545 C T 0.509933 -1.1092e-05
15:96017969 A G 0.047179 1.1789e-05
15:96023052 G A 0.051857 8.1083e-06
15:96023943 G A 0.238222 3.0238e-05
15:96026360 G A 0.117906 -1.2940e-05
15:96032676 C T 0.658025 -1.5818e-05
15:96036251 A G 0.042154 9.4245e-06
15:96037457 T C 0.080940 -1.0345e-05
15:96038640 G C 0.494603 1.4994e-05
15:96039261 C T 0.768676 6.9854e-06
15:96039275 G C 0.339136 5.9045e-06
15:96049277 C A 1.156042 1.7594e-06
15:96049676 T G 0.679030 -6.5814e-06
15:96050578 C T 1.743191 1.9377e-05
15:96052742 T C 1.632568 1.9089e-06
15:96053360 C T 1.280387 -2.0779e-05
15:96063649 T C 1.038724 1.6379e-05
15:96065019 C G 0.021643 1.6294e-05
15:96067665 G C 0.398680 -2.1123e-05
15:96071821 G A 0.179494 -2.3154e-05
15:96073889 A G 0.285133 1.1430e-05
15:96075553 G A 0.779382 -1.0394e-05
15:96076121 C T 0.645035 1.1309e-06
15:96077835 A G 0.178827 1.2116e-07
15:96081400 A G 1.043783 1.0409e-05
15:96082922 C T 0.281006 -3.0779e-06
15:96087528 C T 0.824154 -5.1211e-06
15:96088528 G T 1.955411 1.6624e-05
15:96090956 A G 1.954752 1.8967e-05
15:96091767 G A 0.816678 2.3799e-05
15:96091988 T C 0.414153 1.6243e-05
15:96093061 T C 0.649852 1.8823e-05
15:96093373 G A 1.219890 2.3666e-06
15:96094552 T G 0.519031 1.3754e-06
15:96095049 T C 0.037102 -1.1975e-05
15:96096508 A G 0.027624 6.0442e-06
15:96097827 T C 0.132012 -2.8963e-05
15:96097891 T C 0.483666 8.8338e-06
15:96098439 G A 0.601452 2.3111e-05
15:96099515 G A 0.093451 -1.0841e-05
15:96099863 T G 1.801930 2.6784e-05
15:96100211 A G 0.050215 -1.2983e-05
15:96100809 G A 0.032237 2.1668e-05
15:96101018 G A 0.653810 2.2725e-05
15:96109302 C G 0.452234 1.9081e-06
15:96109479 C T 0.273703 9.5454e-06
15:96120424 A C 0.182360 -6.7733e-06
15:96121944 G A 1.800233 4.4406e-05
15:96131610 C T 0.777040 1.4676e-05
15:96132721 T G 0.074816 2.6679e-05
15:96136319 G A 0.487171 2.2254e-05
15:96136812 G A 0.700078 3.6767e-05
15:96140573 G T 0.069203 -3.2885e-05
15:96141867 A G 0.234176 -4.2893e-06
15:96149084 T C 0.023143 1.4397e-06
15:96156368 G A 0.558492 -2.0935e-05
15:96161716 C T 0.323582 -1.8407e-05
15:96161741 T G 0.027012 2.8568e-05
15:96168610 C T 0.134606 1.5216e-05
15:96169461 A C 1.080919 -5.9841e-05
15:96172324 A G 0.144377 -7.6938e-06
15:96175692 G T 0.525317 -2.7896e-05
15:96181312 C T 0.095209 1.7207e-05
15:96181903 A G 0.105544 2.7932e-05
15:96182038 C T 1.337524 -2.6978e-05
15:96182770 G A 0.316693 -1.7002e-05
15:96183038 G A 1.403250 -1.8994e-05
15:96185433 T G 0.051201 1.1287e-05
15:96186432 A C 0.238470 -5.6698e-06
15:96188929 C T 0.034372 -6.3773e-06
15:96189302 T C 0.192158 4.3205e-05
15:96189551 A G 0.805075 7.5872e-06
15:96190531 T C 0.038738 -7.1017e-06
15:96204578 C T 0.519731 -3.7125e-07
15:96206836 A G 0.041814 3.7350e-06
15:96207959 G T 0.273723 1.2927e-05
15:96212333 A C 1.262415 -3.6004e-05
15:96218059 A C 0.454971 -1.6460e-05
15:96218175 A G 0.133334 -3.7821e-06
15:96228359 C T 0.046986 7.9816e-06
15:96235169 A G 0.306613 -2.7506e-05
15:96235366 C T 1.548667 -2.0682e-05
15:96235923 A G 0.071923 -1.6091e-05
15:96245270 T C 0.580710 2.1538e-05
15:96248543 T C 0.086587 -7.6166e-06
15:96250179 G A 0.103358 8.6125e-06
15:96261007 C T 0.021922 -5.0779e-06
15:96261890 T C 0.549884 -8.9635e-06
15:96270254 T C 0.060751 3.8039e-06
15:96272315 A G 0.081909 1.7090e-05
15:96272716 T C 0.499250 1.2526e-05
15:96278873 C T 0.020481 -2.0642e-05
15:96283059 T C 0.077377 -1.2153e-05
15:96287490 T C 0.023415 6.8947e-06
15:96296195 G A 0.049182 4.4475e-06
15:96301974 T C 0.116135 1.2764e-05
15:96317467 G A 0.570286 -9.8340e-06
15:96325591 T G 0.173551 -1.4105e-05
15:96325643 C T 0.587268 6.7897e-06
15:96332861 G A 1.281448 -1.2711e-06
15:96341625 C A 0.026804 6.2234e-06
15:96366704 T C 0.680410 2.1371e-06
15:96368445 T C 0.095202 -1.5889e-05
15:96368964 A G 0.067928 1.3157e-05
15:96369309 A G 0.060700 4.4523e-06
15:96370701 C T 0.117080 1.6363e-05
15:96371365 C T 1.965621 -2.3954e-05
15:96384028 A G 1.886677 -5.3937e-05
15:96388560 G A 0.031105 1.2718e-05
15:96397777 C T 0.214695 -1.7165e-05
15:96404548 C T 0.314613 -3.1613e-06
15:96409603 A C 0.179395 4.4726e-06
15:96419508 G C 0.253389 -3.6712e-05
15:96428860 T C 0.335093 2.7576e-05
15:96430008 G T 0.031516 -1.0183e-06
15:96435640 G A 0.844016 -3.1731e-05
15:96436891 A G 0.196636 1.5926e-05
15:96440915 G T 1.311757 -1.9153e-05
15:96442886 T C 0.141450 -1.0812e-05
15:96445904 T C 0.104062 -7.8802e-07
15:96448493 C T 0.295105 2.4158e-05
15:96451469 A G 0.508464 1.9952e-06
15:96458724 C T 0.046187 -7.6280e-06
15:96459971 T A 1.976555 -2.6822e-05
15:96460704 C T 0.890968 -5.1122e-05
15:96464996 G A 0.357617 -8.0762e-06
15:96465966 T C 0.108570 -2.3715e-05
15:96468386 T C 1.298967 -1.9162e-05
15:96471032 C T 0.182530 -1.2238e-05
15:96479224 C T 0.132104 2.5974e-05
15:96480261 G A 0.053452 7.8519e-06
15:96481356 A G 0.031057 9.9581e-06
15:96486653 T C 0.062822 -1.7218e-06
15:96488413 T C 0.096783 7.0411e-06
15:96488863 G A 0.234931 2.6596e-05
15:96499148 A G 0.043103 2.4080e-05
15:96500358 C T 0.200076 1.6879e-05
15:96502844 A G 0.041505 1.3544e-05
15:96503632 C T 0.071131 -2.7594e-06
15:96504205 T C 0.264380 -8.1447e-06
15:96504955 G A 0.028926 1.1935e-05
15:96509956 A G 0.053340 3.3525e-06
15:96511579 G T 0.088161 3.1426e-05
15:96515968 C G 0.025845 1.8620e-05
15:96516134 A G 0.356050 -4.2557e-06
15:96517875 G A 0.436340 -3.6693e-06
15:96524898 G C 0.101403 2.7350e-05
15:96526685 A G 0.574822 -8.5525e-06
15:96530804 A G 0.912288 -1.0370e-05
15:96531017 T C 0.039771 -3.1760e-05
15:96533457 A G 1.009050 2.2028e-05
15:96533968 G A 0.030881 -2.2125e-05
15:96537081 A G 0.112456 2.8704e-05
15:96543074 T C 0.890913 3.0545e-05
15:96543713 G T 0.033104 -8.0321e-06
15:96543985 G A 0.037439 1.3801e-06
15:96551859 C T 0.679475 3.9123e-05
15:96554992 A G 0.751514 -1.6242e-05
15:96555093 C T 1.894068 1.2047e-05
15:96556616 G A 0.050967 5.8256e-06
15:96557639 T C 0.026267 1.1045e-06
15:96564366 G A 0.123155 -2.2606e-05
15:96564464 T C 1.039853 3.1216e-05
15:96565544 T C 1.442769 1.7997e-05
15:96567213 T C 0.499720 -2.1481e-05
15:96573142 C T 0.367725 -6.3715e-06
15:96575480 T C 0.020600 -1.7425e-06
15:96578215 T C 0.940102 3.7820e-05
15:96579670 G T 0.197485 3.9944e-05
15:96584768 A G 0.096351 8.2095e-06
15:96594318 G A 0.153526 -1.5323e-05
15:96594518 C T 0.123193 -1.2980e-05
15:96598417 T A 1.159591 3.8337e-05
15:96599720 G A 0.851146 6.8035e-05
15:96604173 A G 0.479117 -3.3259e-05
15:96607452 C T 0.592943 -2.7766e-06
15:96609302 C G 1.559631 -3.3014e-05
15:96612108 C T 0.322796 1.6541e-05
15:96617073 T C 0.568250 -1.1896e-05
15:96623631 G T 1.374103 -5.5160e-05
15:96637569 G A 1.334277 -1.8300e-05
15:96638552 C T 0.052935 8.9851e-07
15:96645182 G T 1.367072 -7.0896e-06
15:96645410 C T 0.654418 -2.4440e-05
15:96649917 G A 0.090425 9.4544e-06
15:96651189 G A 0.141480 3.6299e-07
15:96652399 A G 0.021524 3.1221e-06
15:96659848 T C 0.074799 1.3346e-05
15:96663562 C T 0.034658 2.0478e-06
15:96665585 T G 0.838872 -1.0723e-05
15:96666466 G A 0.662313 1.1125e-05
15:96670333 C T 1.604308 1.9395e-05
15:96670699 T C 0.024526 1.2438e-05
15:96673039 C T 0.451058 2.2580e-05
15:96674664 C T 0.603985 6.1734e-06
15:96676379 C G 1.908667 -2.2002e-06
15:96679186 T C 0.115098 -4.3631e-06
15:96680114 A G 0.539093 9.2001e-06
15:96682968 T C 0.039530 1.6099e-05
15:96683330 A G 0.048240 5.1438e-08
15:96684647 G C 1.569793 1.2482e-05
15:96684910 G A 0.021354 1.5853e-05
15:96685092 C T 0.425525 -1.3647e-05
15:96687356 G A 1.153798 4.6311e-07
15:96688370 C T 0.402838 -3.2982e-06
15:96692741 T C 0.387906 3.4418e-06
15:96693928 C T 0.400118 7.3459e-07
15:96698474 T G 1.484648 -1.5374e-06
15:96703143 T C 1.488616 7.9780e-06
15:96705907 T C 0.594840 1.5602e-05
15:96706297 T C 0.061340 -6.7026e-06
15:96708291 C T 0.548589 1.2612e-05
15:96712226 G T 0.385451 1.5481e-05
15:96713315 T C 0.037823 -2.5101e-05
15:96720098 C T 0.046863 -5.9767e-06
15:96721855 A C 0.166754 9.8896e-06
15:96722040 C A 0.031081 -1.1236e-05
15:96725043 A G 0.923086 -2.7315e-06
15:96730553 C T 0.397031 -2.0126e-06
15:96731832 G A 0.033165 -3.6776e-06
15:96731890 G A 0.615487 6.8253e-06
15:96732296 A G 0.109495 1.4672e-05
15:96733417 C A 0.033060 1.9838e-05
15:96733985 C T 1.231705 2.3186e-06
15:96734947 C T 1.439223 1.0946e-05
15:96747302 T C 0.030071 -3.8945e-06
15:96750222 C T 0.109066 -2.4950e-05
15:96751932 T C 0.167791 -1.9609e-05
15:96752941 T C 0.438234 3.2926e-06
15:96758498 T C 0.261368 1.0092e-05
15:96760479 G C 0.092893 -3.7178e-06
15:96760604 G A 0.951910 -4.4151e-06
15:96762385 T C 0.741090 -3.0024e-06
15:96766529 C T 0.031918 1.1390e-05
15:96769005 A G 1.453523 3.3644e-06
15:96771023 C T 1.975848 1.8234e-05
15:96774114 C T 0.095610 1.6908e-06
15:96783549 G T 0.644481 1.2674e-05
15:96783793 G T 0.062081 -2.2919e-06
15:96785693 C A 0.165459 7.5846e-06
15:96791858 G A 0.507719 -1.0526e-05
15:96796947 C T 0.188663 -4.6252e-06
15:96797930 T C 0.023831 -9.2236e-06
15:96798908 A C 0.976677 9.8722e-06
15:96802765 T C 0.061489 7.2715e-06
15:96805642 C A 0.361027 -5.0592e-06
15:96805738 C T 0.159387 2.0781e-05
15:96806416 C T 0.867387 -2.7201e-05
15:96809561 G A 0.043616 -2.3041e-06
15:96813247 T C 0.154617 2.4527e-05
15:96814599 A G 0.037119 -1.9017e-05
15:96816026 C G 1.402607 -2.9200e-06
15:96820597 G A 0.842901 -8.9796e-06
15:96827144 C T 0.131787 -3.0494e-06
15:96827325 T C 0.037684 7.0009e-07
15:96828531 T C 0.038500 1.0350e-05
15:96830550 G A 0.481853 -8.3098e-06
15:96838441 T C 0.037905 1.5982e-05
15:96843645 G A 0.114985 1.3947e-05
15:96844727 T C 0.356373 2.6541e-06
15:96851106 T C 0.355472 3.4492e-06
15:96855156 A G 0.034467 -1.4990e-05
15:96857294 A G 0.151564 -2.6293e-06
15:96857621 T C 0.911703 -1.0240e-05
15:96863341 T C 0.022602 2.5296e-05
15:96865270 C T 0.607572 -1.5678e-05
15:96869104 T C 0.092747 1.8129e-05
15:96871462 A C 0.086284 4.0516e-05
15:96872905 A C 0.033475 -1.9916e-05
15:96878437 C T 0.461383 1.1555e-05
15:96883321 T G 0.452129 1.2198e-05
15:96884712 C T 0.712385 5.1020e-05
15:96885638 A G 0.616041 8.4985e-05
15:96890346 G A 0.039996 -8.9958e-06
15:96890855 C T 0.083897 -3.6131e-05
15:96895606 G C 0.042042 2.3495e-06
15:96896449 G C 0.216752 -1.0579e-05
15:96898166 C T 0.577875 -3.0205e-06
15:96899981 T C 0.090309 -4.3678e-06
15:96900999 T G 0.023904 -8.1398e-06
15:96901310 C T 0.039802 -8.1082e-06
15:96902448 C G 0.821455 7.7248e-05
15:96905176 G A 0.190159 2.7162e-05
15:96905460 C T 0.191583 3.7211e-05
15:96906029 C G 0.433362 -4.2339e-05
15:96906125 A C 0.261888 -3.7674e-05
15:96906359 T C 0.068853 2.3260e-05
15:96906485 T C 0.042076 -7.9613e-06
15:96907819 C A 0.552175 2.0248e-05
15:96908252 A G 0.281784 6.5408e-06
15:96908307 C T 1.629885 4.6997e-05
15:96910440 C T 1.127592 1.7371e-05
15:96911139 G A 0.452173 -5.9952e-05
15:96914950 A G 0.956934 3.3419e-05
15:96917690 G A 0.021898 2.2490e-05
15:96920948 T C 1.049348 -3.7257e-05
15:96931193 G A 1.707071 6.2023e-06
15:96934607 A G 0.048458 -1.9874e-07
15:96934745 T C 0.392527 -2.2695e-05
15:96935990 A G 0.070689 -8.3499e-06
15:96941966 T C 0.068061 -2.9848e-05
15:96947205 G A 0.774143 -2.6288e-05
15:96952908 A G 0.872020 -1.3051e-04
15:96954995 A G 0.760826 -8.3310e-06
15:96959089 A G 0.038360 2.9346e-05
15:96959991 G A 1.429109 -6.1063e-06
15:96965397 A G 0.135942 -4.5740e-06
15:96965591 A G 0.135238 -8.8281e-06
15:96967788 C A 0.873945 -6.5398e-06
15:96977493 G T 0.066215 1.1211e-05
15:96977643 G A 0.534374 -1.8693e-05
15:96978108 T G 0.069758 2.6604e-06
15:96981506 T G 0.034202 7.2661e-06
15:96995093 G A 0.379862 2.4240e-05
15:96997098 C T 0.568682 3.5398e-06
15:97001057 A G 0.208171 -1.9127e-05
15:97001633 C T 0.038020 3.8612e-06
15:97002653 G A 0.421180 2.2650e-05
15:97005192 G A 0.876559 7.0726e-06
15:97009386 T C 0.264812 -8.1842e-06
15:97012162 C G 0.052279 5.6627e-06
15:97016745 A G 0.430203 2.1652e-05
15:97016950 G A 1.650587 -4.3870e-05
15:97031142 C T 0.330949 -2.2446e-06
15:97033341 G A 0.891712 1.5726e-06
15:97033485 T C 0.046316 4.1675e-07
15:97040940 A G 0.882645 5.0980e-07
15:97041592 T C 0.099686 8.9526e-08
15:97049985 C T 0.997488 -4.0565e-05
15:97053600 C A 0.110902 4.9252e-05
15:97054105 A G 0.022660 8.8788e-07
15:97071751 C T 1.573033 -4.3308e-05
15:97079333 A G 0.085516 -9.5799e-07
15:97079899 A C 0.604519 2.8083e-06
15:97081314 G A 1.799138 -3.5485e-06
15:97084342 A C 1.439335 2.7105e-05
15:97085431 T C 1.438869 -1.4074e-06
15:97087713 G A 0.500148 -1.0450e-06
15:97094594 C T 0.316622 6.0291e-06
15:97096561 T C 0.098680 1.1506e-05
15:97097172 G T 0.043283 3.2386e-06
15:97098553 T C 0.075632 3.6496e-05
15:97099180 T C 0.234479 -6.6866e-06
15:97099737 T C 0.042039 4.3206e-06
15:97101654 T C 0.347979 3.4986e-05
15:97102152 G C 0.627447 -1.1419e-05
15:97106543 G C 0.900984 -2.7705e-06
15:97116274 C T 0.024628 9.5267e-06
15:97117862 G A 0.041189 2.4695e-06
15:97120664 T C 0.045510 5.9902e-08
15:97123469 A G 0.024047 1.4184e-05
15:97125866 T C 0.115104 1.7734e-05
15:97127904 G A 0.086372 6.4035e-07
15:97128491 T G 0.275375 1.7551e-05
15:97130369 C T 0.793366 1.2436e-05
15:97134222 C T 0.423516 -1.1439e-05
15:97151439 G T 0.043708 9.9613e-06
15:97151557 C T 0.061510 1.4678e-05
15:97154360 G A 0.464409 -2.0976e-05
15:97157015 A C 0.266611 -1.8309e-06
15:97159049 C T 1.012505 -1.3081e-05
15:97159528 T C 0.741039 -1.9002e-05
15:97162186 G A 0.032890 -9.4079e-07
15:97167827 C T 0.036942 -7.7562e-06
15:97174668 A C 0.056151 6.0753e-06
15:97183695 G T 0.027474 -1.1775e-05
15:97184582 T G 0.158551 2.3016e-05
15:97185850 A G 0.049746 1.3275e-05
15:97188057 T C 0.674542 -2.6389e-06
15:97193223 T C 0.314946 -9.1312e-06
15:97197727 C A 0.036422 1.2402e-06
15:97201055 A G 0.183669 1.7297e-05
15:97204880 A C 0.062312 -5.9971e-06
15:97217421 T C 0.070798 -1.1161e-05
15:97219593 A G 1.197475 -1.8486e-06
15:97221546 T C 1.468768 -3.1126e-05
15:97232827 G A 0.032054 1.9878e-05
15:97233391 A G 0.035120 9.1452e-06
15:97234378 G A 1.683834 -9.9217e-06
15:97242966 T C 0.256173 6.1524e-07
15:97246670 A G 1.756423 -6.5119e-06
15:97248140 A C 0.128031 -1.5124e-05
15:97252021 T C 0.040951 3.1885e-06
15:97253404 G A 1.698460 3.9901e-06
15:97256232 A C 0.179262 -1.5269e-05
15:97269868 A G 1.618129 2.9906e-05
15:97272694 G A 0.403267 1.7540e-07
15:97273800 A G 0.298263 9.3869e-06
15:97275525 G A 0.047778 -6.5295e-06
15:97277490 A G 0.764722 1.1226e-05
15:97277632 A G 0.491234 1.2614e-05
15:97279956 A G 0.073950 -1.6403e-05
15:97289635 T C 0.297709 -4.9850e-06
15:97294233 G T 1.704181 4.6884e-05
15:97294435 A G 0.240065 9.7956e-07
15:97301278 C T 0.122094 2.9182e-06
15:97302676 A G 0.987761 2.7996e-06
15:97303877 T G 0.334121 1.3511e-05
15:97312646 C T 0.698970 5.1144e-06
15:97315167 T G 0.046425 2.7986e-05
15:97316477 T C 0.235880 1.8293e-05
15:97321085 G T 0.057375 1.0119e-05
15:97321451 C T 1.400472 -2.6713e-05
15:97325858 A C 0.502280 2.9031e-05
15:97327393 T C 0.235132 2.1129e-05
15:97329289 A C 0.090384 -2.9341e-06
15:97330588 A G 0.322534 7.1176e-06
15:97330921 T G 0.024207 -1.5790e-05
15:97332904 C T 0.067677 -1.8335e-05
15:97336596 A G 0.208620 -2.5877e-05
15:97337505 G A 0.044204 4.4816e-08
15:97342016 T C 0.088946 -2.7817e-06
15:97349904 C T 0.022554 -4.8178e-06
15:97351185 G A 0.100655 -1.4353e-05
15:97354242 C A 0.344256 -1.6602e-05
15:97357170 C T 0.119126 -1.0621e-05
15:97361521 T C 0.090833 1.4363e-05
15:97369517 C T 0.115512 -1.5454e-05
15:97372564 T G 0.421687 1.4415e-05
15:97375265 G A 1.845243 -5.9612e-06
15:97381316 A G 0.089130 -1.7159e-05
15:97387756 C T 0.199746 3.5056e-05
15:97387988 C G 0.075622 5.6403e-06
15:97390919 C A 0.106414 -1.3118e-05
15:97394539 A C 0.281893 -2.0155e-05
15:97398462 A G 0.631078 -2.8463e-05
15:97413027 C T 0.284212 3.0568e-05
15:97422670 C T 0.317067 2.1157e-05
15:97425623 C T 0.073800 3.1678e-05
15:97425886 C T 0.309044 4.0391e-06
15:97426312 C T 0.069809 4.5889e-06
15:97426365 A G 0.532402 -2.2435e-05
15:97431231 A C 0.051093 2.9578e-06
15:97434080 A G 0.136683 -2.8439e-05
15:97438847 C T 0.477729 -2.0535e-05
15:97444782 C T 0.228376 2.4719e-05
15:97466227 C T 0.171613 -1.0302e-05
15:97466630 T C 0.091659 2.6115e-05
15:97469263 A C 0.691262 2.3316e-05
15:97470516 A G 1.547582 4.1937e-06
15:97485027 G A 0.021038 5.5403e-07
15:97486712 A G 0.294268 2.3590e-06
15:97492655 G A 0.188360 -1.1530e-05
15:97495817 C T 1.627090 1.0291e-05
15:97499378 A G 0.030571 -7.4081e-06
15:97500410 G A 0.096303 -4.5276e-06
15:97503841 C T 0.711362 1.7433e-05
15:97504590 G A 0.121676 1.9703e-05
15:97505817 T C 0.039710 -1.5830e-05
15:97507921 G A 0.172238 8.7222e-07
15:97510117 G A 0.216035 8.4491e-06
15:97511405 G A 1.100349 1.6145e-05
15:97512178 C T 0.391415 -5.9539e-06
15:97512652 G A 0.409056 -4.5600e-05
15:97516099 G T 0.089385 6.7983e-06
15:97516442 A C 0.026930 1.7542e-05
15:97516929 A G 0.062737 8.6990e-06
15:97516961 G C 0.061690 4.0575e-06
15:97517120 T C 0.857255 2.2258e-05
15:97519268 G C 0.226602 -1.1219e-05
15:97520230 C T 1.207566 -1.8909e-06
15:97521191 T C 1.419212 -9.6918e-06
15:97521372 G A 1.617435 -1.3537e-05
15:97523080 T C 0.114013 -2.1838e-05
15:97527211 T C 0.039343 -1.1085e-05
15:97535478 A G 0.068476 6.3316e-06
15:97542220 C T 0.176515 -2.9755e-05
15:97543165 G A 0.048233 -3.5588e-06
15:97548852 A G 0.041162 8.4002e-07
15:97549221 C T 1.628580 -2.6888e-05
15:97550326 A G 0.070577 -1.1177e-05
15:97550659 A G 0.047326 4.5951e-06
15:97552028 C T 0.279880 -1.7043e-05
15:97555485 T C 0.488262 -1.6884e-06
15:97557333 C T 1.579496 -1.2429e-06
15:97561167 A G 0.137832 -2.0633e-05
15:97561469 A G 0.086634 1.4957e-05
15:97566854 A G 0.440325 3.6202e-06
15:97571541 C T 0.393876 6.6941e-06
15:97573518 G A 0.187320 1.5549e-05
15:97574859 A G 0.072743 -3.1626e-05
15:97575174 T G 0.100900 -8.8470e-06
15:97575577 G A 0.105813 1.2521e-05
15:97575830 A C 0.144023 -3.6688e-06
15:97581870 T C 0.819684 -3.2894e-06
15:97583833 C T 0.142514 2.2868e-05
15:97592647 A G 0.045245 2.1784e-05
15:97595075 G A 0.392900 -1.3293e-05
15:97597369 A G 0.038003 2.1294e-05
15:97603472 G T 0.174115 -6.4632e-06
15:97609078 G A 0.473738 2.3617e-05
15:97609524 G A 0.684129 -1.9066e-06
15:97609623 G A 0.040529 -7.1107e-06
15:97618197 C T 0.225588 -1.0911e-05
15:97624215 T C 0.263139 1.4335e-05
15:97624277 G T 0.077135 -9.5870e-06
15:97627184 G C 1.290501 4.6213e-06
15:97628673 T G 1.436418 8.8972e-06
15:97629434 T C 0.090785 3.5118e-05
15:97632080 T C 0.268627 1.0196e-05
15:97634640 G A 0.128836 4.7134e-07
15:97638520 T C 0.925717 2.8703e-06
15:97640857 G T 0.022619 1.1432e-05
15:97647358 C T 0.114234 1.1874e-05
15:97650471 A G 0.292130 -7.9185e-06
15:97658390 T C 0.036191 3.8510e-06
15:97669629 A G 0.297087 -1.2341e-05
15:97673132 A G 0.107686 -3.0034e-05
15:97673671 A G 0.323299 3.3611e-05
15:97676516 C T 1.477566 -2.1001e-06
15:97682421 C G 0.031686 -6.7088e-07
15:97682752 T C 1.244097 -4.4970e-06
15:97687667 A C 0.041913 -1.5239e-05
15:97690156 C T 0.230348 -1.6738e-06
15:97706199 A G 0.908344 -3.4454e-05
15:97706268 G A 0.750739 4.5183e-06
15:97711561 C A 0.286268 -4.7607e-06
15:97711612 G A 0.122550 6.7929e-05
15:97713766 A G 0.978330 -2.1259e-05
15:97714951 G A 0.955136 2.0333e-06
15:97715656 T C 0.464100 -1.1846e-05
15:97716050 C T 0.032404 -6.8610e-06
15:97720305 A G 0.144564 -6.0494e-06
15:97720949 G C 0.031751 2.2543e-05
15:97722204 A C 0.099169 -3.8574e-05
15:97723118 C T 0.176141 4.0968e-05
15:97732589 T C 0.109141 3.2028e-05
15:97754722 G A 0.093118 -2.4110e-05
15:97757704 C T 1.554871 -1.2497e-05
15:97774306 T C 0.545124 -1.6812e-05
15:97774360 C T 0.039003 -4.8577e-06
15:97775695 T C 0.423859 3.1684e-06
15:97779567 A G 0.032696 -1.3425e-05
15:97779916 T C 0.022163 -1.2319e-05
15:97780459 T C 1.629848 7.1152e-06
15:97780826 A G 0.066949 -3.0922e-06
15:97782430 C T 1.028963 3.1819e-05
15:97782469 A C 0.106843 -3.8799e-07
15:97784606 A C 0.543768 2.1737e-05
15:97787009 T C 0.065953 7.3794e-07
15:97795483 A C 0.103093 1.3041e-06
15:97798401 G A 0.379379 -1.9324e-06
15:97798642 T C 1.927305 -1.0557e-05
15:97801408 A G 1.901885 -1.8100e-05
15:97802623 C T 0.061748 1.0968e-05
15:97804519 C A 0.033226 1.2116e-05
15:97807441 T C 0.046629 -1.7768e-05
15:97808182 A G 1.226126 -1.7010e-05
15:97808614 A C 0.027851 -6.8222e-06
15:97850135 C A 0.081188 -1.2229e-05
15:97858832 G A 0.078369 -8.9374e-06
15:97865951 A G 0.036483 2.3542e-06
15:97869293 C T 0.202572 2.2282e-05
15:97871171 T C 0.029102 -1.3964e-05
15:97871216 C A 0.046357 -4.1023e-06
15:97875254 G A 0.038622 6.4971e-06
15:97888848 G T 0.651301 -8.8544e-09
15:97889261 G A 0.047349 3.5831e-05
15:97890328 T C 0.106533 -4.9620e-05
15:97890600 A G 0.085815 -2.6600e-06
15:97891134 C T 0.141511 -1.1377e-05
15:97897683 A G 0.038850 4.3101e-06
15:97900151 T C 0.043875 2.5266e-05
15:97903095 A G 0.229247 2.4155e-05
15:97903324 G A 0.464083 -3.8024e-06
15:97905167 A C 0.088984 -2.8909e-05
15:97905438 G A 0.208001 -3.2191e-06
15:97909341 T C 0.086842 -2.5683e-05
15:97910418 C T 0.150272 1.1384e-05
15:97921075 C T 0.242618 -1.5695e-05
15:97921558 A G 0.927954 9.9195e-07
15:97921629 C G 0.035042 7.6556e-06
15:97921976 G A 0.045000 -6.3670e-06
15:97922494 A G 0.683449 -6.5921e-06
15:97923947 G A 0.806740 -5.3062e-06
15:97927111 C T 0.061918 2.0915e-05
15:97927281 G C 0.601208 4.8696e-06
15:97927321 T C 0.336943 1.5566e-05
15:97929040 T C 0.112745 -1.2405e-05
15:97929467 A G 0.389667 -5.1283e-06
15:97933513 T G 0.106802 2.7028e-05
15:97933953 C A 0.682205 1.6590e-05
15:97940137 T C 0.035460 7.2409e-07
15:97940441 A T 0.028164 1.3005e-05
15:97941122 C T 0.040869 1.4872e-05
15:97942943 G A 0.663251 -8.9992e-06
15:97944045 C T 0.183839 1.3666e-05
15:97945780 G T 0.056338 3.9109e-05
15:97946036 T C 0.574315 -2.8893e-05
15:97947627 G A 1.425930 -5.9964e-05
15:97950113 G A 0.642369 -1.9765e-05
15:97956064 G A 1.472331 -3.3275e-05
15:97963559 A G 0.636491 -2.5849e-05
15:97968678 G A 0.791132 -1.4675e-05
15:97970336 G A 0.117539 4.7923e-06
15:97971190 A C 0.067687 -2.8556e-05
15:97975913 T C 0.039176 -7.5316e-06
15:97986363 A G 0.071665 2.6060e-05
15:97990285 A C 0.491597 1.0626e-05
15:97994972 C A 0.458272 -2.3862e-05
15:97997668 C T 0.304444 1.1992e-05
15:97997773 C T 0.069363 -6.7278e-06
15:97999066 G A 0.777876 6.6414e-06
15:98004157 T C 0.028185 -1.2021e-06
15:98004987 A G 0.042834 1.4728e-05
15:98005190 T G 1.530318 -1.0093e-05
15:98006502 A G 0.716366 7.8772e-06
15:98007105 T C 0.045592 1.6199e-05
15:98015276 C T 0.133691 1.2763e-05
15:98020603 T C 0.061867 1.5927e-05
15:98023782 C T 1.645905 -1.6661e-05
15:98025836 G A 0.337800 1.4481e-05
15:98031324 A G 0.579789 1.0293e-06
15:98031687 T C 0.810042 -7.1218e-06
15:98033018 C T 0.531035 1.1056e-06
15:98034118 A G 0.978785 1.2634e-06
15:98039051 C T 0.179228 -3.7440e-05
15:98042356 C T 0.377856 2.8172e-05
15:98042724 A G 0.148875 -1.6924e-05
15:98043663 T C 0.682834 -9.2151e-06
15:98046213 G A 0.037976 1.8626e-05
15:98048030 G A 0.154359 -3.2449e-05
15:98048366 C T 0.527302 8.0385e-06
15:98049788 A G 0.026682 -7.3736e-06
15:98053460 T C 0.492179 1.8418e-05
15:98053750 C A 0.127405 -3.9171e-05
15:98058995 A G 0.063706 1.8177e-05
15:98059014 A T 0.825059 -4.6517e-06
15:98059041 T C 0.974478 -2.4780e-06
15:98060325 C T 1.214872 -2.1469e-05
15:98063595 C T 0.066014 -5.8082e-06
15:98064021 A G 0.826725 -4.8018e-06
15:98064215 C T 1.939303 1.8525e-05
15:98064373 G C 1.234530 2.3062e-05
15:98070461 C T 0.147311 4.9500e-06
15:98070598 G T 0.177906 -5.7224e-06
15:98073005 T C 1.395617 -1.9435e-05
15:98073351 T C 0.347564 8.5386e-06
15:98074909 T C 0.041549 2.1714e-05
15:98075232 C A 0.897376 -2.7441e-05
15:98075720 G A 0.747624 -2.4338e-05
15:98077578 A G 0.166071 -1.3610e-05
15:98080035 C A 1.237777 -5.8181e-05
15:98081701 T C 0.100448 3.1122e-05
15:98084343 G T 1.386373 -3.0415e-05
15:98085390 C T 0.031584 1.7132e-05
15:98091365 A C 0.263330 1.2869e-05
15:98097495 C T 0.292436 -1.5706e-05
15:98100786 G A 0.073953 7.4960e-06
15:98101385 T C 0.517222 -1.2834e-05
15:98103736 G A 1.440818 -2.2218e-05
15:98103775 A G 1.749317 4.3137e-06
15:98111872 T C 1.165167 -5.9430e-06
15:98114611 T C 0.043256 1.0530e-06
15:98117947 T C 0.128472 1.2450e-06
15:98129804 T C 0.022752 1.5220e-05
15:98135405 T C 0.067663 2.0387e-05
15:98136003 C A 0.081351 1.5929e-05
15:98136854 G A 0.747845 2.2492e-06
15:98140969 A C 0.048662 1.0642e-05
15:98144599 A C 0.067374 1.2891e-05
15:98145704 T C 0.100638 7.8193e-06
15:98146038 T C 0.592711 2.1071e-05
15:98148074 A G 1.247232 -4.3386e-06
15:98150154 A G 0.378856 -1.4273e-05
15:98152358 A C 0.616429 -7.9785e-05
15:98154345 T C 0.621729 -2.7512e-05
15:98154394 C T 0.411045 -7.5567e-07
15:98157871 G A 0.075014 2.5254e-05
15:98160244 T C 0.404059 -2.9798e-05
15:98162391 G T 1.181833 -3.2182e-05
15:98165405 G A 0.061282 2.9592e-05
15:98167811 C T 0.855576 -4.5049e-05
15:98169179 T C 0.024234 -9.3078e-06
15:98180905 G A 0.333240 -2.0890e-06
15:98188533 T C 0.104089 5.1950e-06
15:98193100 G A 0.213502 5.3806e-06
15:98195847 G A 1.107074 -2.5773e-04
15:98196147 G A 0.266213 8.8256e-06
15:98196379 T C 0.568144 -8.7979e-05
15:98198789 A G 0.069037 -1.3626e-05
15:98199244 A G 0.026876 3.3077e-06
15:98201793 A G 0.032567 -4.8909e-06
15:98203178 A G 0.894786 6.3389e-05
15:98207100 T C 0.184964 -4.4923e-06
15:98207215 T C 0.103905 -7.9501e-06
15:98208510 C G 1.255745 9.3844e-05
15:98211036 G A 0.029170 4.4697e-06
15:98216200 T C 0.259954 1.4614e-05
15:98217518 T C 0.105038 1.1276e-05
15:98217842 T G 0.459224 -3.9899e-06
15:98222512 A G 1.233085 1.7019e-05
15:98227924 A G 0.988835 7.7446e-06
15:98230417 T G 0.074956 -1.5346e-05
15:98236183 C T 0.070492 -1.6029e-06
15:98242081 C T 0.051174 -1.5286e-05
15:98242434 T C 0.118654 -5.8982e-06
15:98245019 G A 0.230824 3.2707e-06
15:98247711 G T 1.271034 1.9679e-05
15:98248738 T C 0.148089 3.1712e-05
15:98250283 T C 0.046829 8.4965e-06
15:98254441 T C 0.041529 -2.1265e-05
15:98255395 C T 0.228808 3.1107e-06
15:98257388 T C 0.191917 2.0036e-06
15:98258859 T C 0.057624 9.2272e-06
15:98260864 T C 0.031231 -8.4246e-06
15:98264414 C A 0.054819 -5.0705e-06
15:98264972 A G 0.021929 -1.3896e-05
15:98269310 C T 0.031561 9.3700e-06
15:98273348 C A 0.438424 8.7173e-06
15:98277870 G A 0.760741 -5.4288e-06
15:98287013 C T 0.846250 -9.8938e-06
15:98292074 C T 0.031758 -9.2328e-06
15:98293329 T G 1.940279 1.1058e-05
15:98297052 A G 0.052327 -1.0180e-05
15:98297114 T C 1.157102 1.4000e-06
15:98304173 T C 0.180809 2.7535e-05
15:98310084 T G 0.037177 -1.1631e-05
15:98312600 A G 0.260651 -1.1722e-05
15:98325896 A G 0.031601 8.0901e-06
15:98328224 T A 0.029718 7.4775e-06
15:98332598 C G 0.090884 -2.3662e-05
15:98333995 C T 1.913930 6.5501e-06
15:98334926 A C 0.129972 -1.9531e-06
15:98338524 T C 0.673529 1.9574e-05
15:98343690 A G 0.617591 1.4285e-05
15:98345967 C A 0.049722 1.3855e-05
15:98346842 T C 1.768363 3.6126e-06
15:98351363 A G 0.029612 1.4304e-05
15:98352267 T C 1.031074 2.6119e-05
15:98352841 A G 0.377255 3.9886e-06
15:98357075 G A 0.785675 3.2785e-05
15:98358984 A G 0.601163 9.2410e-06
15:98359500 C T 0.024088 -8.1822e-06
15:98368680 A G 0.354027 1.6500e-05
15:98377312 G A 0.602812 2.3926e-05
15:98381199 A G 0.137652 2.1463e-05
15:98384280 G A 0.020770 7.3485e-06
15:98387270 G A 0.029041 3.0503e-06
15:98396023 G A 0.620580 1.1679e-05
15:98399012 G A 0.122836 1.2795e-05
15:98402997 A T 0.101315 -2.5267e-06
15:98403449 C T 0.067915 3.6356e-06
15:98403961 G A 0.911819 -2.4663e-05
15:98404924 C T 0.383228 1.4146e-05
15:98415232 A C 1.071175 -3.2281e-05
15:98418190 T C 0.101804 -7.2888e-06
15:98418647 A C 0.092033 -7.6411e-06
15:98419579 C T 0.846464 -1.1450e-05
15:98420139 C A 0.057885 1.4157e-05
15:98426040 T C 0.249142 4.1342e-07
15:98426952 G A 1.338194 -8.6894e-06
15:98432393 G A 0.817766 3.3614e-05
15:98436278 G A 0.052952 -5.6602e-06
15:98437293 A G 0.097779 -2.1268e-05
15:98437490 A G 0.481367 9.5488e-07
15:98437518 G A 0.204904 4.3173e-07
15:98444727 C T 0.156708 2.8050e-06
15:98445404 A G 0.074538 1.6120e-06
15:98445760 T C 0.993636 1.3201e-05
15:98452412 C T 0.867975 3.4544e-05
15:98452706 T C 0.123108 -7.3222e-06
15:98454135 G A 0.213828 -7.5465e-06
15:98455969 G A 0.277429 2.2877e-06
15:98456373 C T 0.071070 -3.4461e-05
15:98456695 C T 0.390181 1.6454e-05
15:98459716 A G 0.088569 4.1332e-05
15:98460348 T C 0.044711 -6.3585e-06
15:98461361 C T 0.132127 1.9286e-05
15:98464956 A G 0.043324 -1.7001e-05
15:98467029 G A 0.118861 1.6785e-06
15:98470439 A G 0.124049 3.0318e-06
15:98478810 G A 0.375238 2.7568e-06
15:98479609 G A 0.462349 2.7687e-05
15:98484532 G T 0.249870 -2.2521e-06
15:98489537 A C 0.082201 3.0832e-05
15:98491336 T C 0.150146 -3.1473e-05
15:98494154 C A 0.137309 1.0481e-05
15:98497881 C T 1.529777 2.0145e-06
15:98498451 A G 0.090021 4.0793e-05
15:98498594 A G 0.030405 -1.0826e-05
15:98499525 T G 1.601986 -1.9436e-05
15:98500861 T C 0.042862 8.4694e-06
15:98501126 C T 0.629630 9.7378e-07
15:98504793 T C 0.076530 2.4000e-05
15:98504875 C T 1.542523 -1.2693e-05
15:98512431 T C 0.096545 8.9408e-06
15:98513845 C T 1.017254 -6.7484e-05
15:98514173 T G 0.066416 3.1899e-06
15:98518792 G C 1.248758 -6.8127e-05
15:98522038 A G 1.482962 -1.7142e-05
15:98523292 C T 0.180724 1.4417e-05
15:98532024 T C 0.072515 1.2116e-05
15:98536642 A G 1.201263 -5.0501e-05
15:98538204 T C 1.587993 -2.3231e-06
15:98539460 C T 0.133882 5.8639e-06
15:98543839 A C 1.635848 -3.1947e-05
15:98552024 T C 1.285973 -4.9797e-05
15:98558944 C T 0.819497 -1.6442e-06
15:98563397 C T 0.479324 -3.5451e-05
15:98564516 C T 0.152200 2.2419e-05
15:98572653 T C 0.020858 2.8190e-06
15:98580460 A G 0.064889 -3.4354e-05
15:98583023 A G 0.079767 -3.5941e-05
15:98583104 G A 0.911911 -1.4689e-05
15:98586859 C T 0.242992 1.8561e-05
15:98594640 T G 0.043317 -5.8841e-07
15:98596491 C A 0.094508 -5.0260e-06
15:98605496 A C 1.205897 1.7401e-05
15:98608693 C T 1.095532 8.1703e-06
15:98616278 C G 0.202470 -2.3282e-06
15:98622559 G A 0.069584 -3.5422e-05
15:98622869 A G 0.027416 -2.5888e-06
15:98624180 C T 0.625452 -7.4212e-06
15:98626738 A G 0.156028 1.8992e-05
15:98627505 A C 0.054955 1.7943e-05
15:98628989 A G 0.123941 6.3079e-06
15:98630058 T C 0.774996 -9.0731e-07
15:98631091 C T 0.102426 -1.4559e-05
15:98643838 C T 0.128867 -3.7476e-05
15:98646537 T C 0.750405 4.8224e-06
15:98646914 C T 0.156650 6.2545e-06
15:98651114 T G 0.240510 -7.7353e-06
15:98656293 C T 0.468887 3.1174e-05
15:98656796 G A 0.390075 -1.8149e-05
15:98662309 C A 0.713653 9.2426e-06
15:98664627 C A 0.111249 -1.5731e-05
15:98665043 G C 1.285928 -2.6530e-05
15:98665481 T C 0.376857 -6.7143e-06
15:98668627 T C 0.087675 -1.5811e-05
15:98670923 T C 0.785039 -2.0146e-05
15:98672166 T C 0.848259 -1.5474e-05
15:98672521 G T 0.404134 5.4061e-06
15:98672792 C T 0.399139 2.2870e-06
15:98672846 G T 1.065780 -4.2844e-06
15:98672993 G A 0.541371 3.6853e-06
15:98673011 A G 0.314181 4.9306e-06
15:98674129 C T 0.263602 -1.5905e-06
15:98674720 T C 0.163865 4.9033e-06
15:98674786 G A 0.761472 -6.8250e-06
15:98675508 T C 0.068625 -2.1270e-05
15:98676626 G C 1.499546 -1.6820e-05
15:98677156 T C 0.606566 -1.7706e-06
15:98678041 C A 1.049627 7.7170e-06
15:98678524 A C 1.651746 9.3362e-06
15:98680037 T G 0.197910 -2.6067e-05
15:98680074 C T 1.527812 1.7025e-05
15:98680170 T C 1.806870 1.9417e-05
15:98681490 G T 1.865329 2.0921e-05
15:98681918 C T 0.071223 -5.4438e-05
15:98685218 T C 1.388178 1.3414e-05
15:98688338 C T 1.211085 2.0155e-05
15:98691582 A G 0.098316 -1.4029e-05
15:98700270 C A 0.162219 -1.7696e-05
15:98701022 T C 1.851404 2.2664e-05
15:98704720 C T 0.037728 -4.6604e-06
15:98707938 A G 0.137247 -1.6638e-05
15:98709113 A G 0.130920 -1.8159e-06
15:98710305 C T 0.900630 -3.5064e-05
15:98711639 G A 1.854032 2.7401e-05
15:98711705 G A 0.043807 -5.8003e-07
15:98713414 C T 0.278724 1.0810e-05
15:98715638 A T 0.046455 4.6216e-06
15:98718640 T C 0.116226 -7.4492e-06
15:98720263 G A 0.111997 1.0904e-06
15:98720318 T C 1.167829 2.7041e-05
15:98720899 C A 0.272537 -5.6752e-06
15:98720935 A G 1.448637 3.7788e-05
15:98722173 A G 0.575253 -1.0900e-05
15:98727098 T C 0.570320 -3.3199e-06
15:98730362 T C 0.063573 1.5637e-05
15:98736413 A C 1.006283 4.0321e-05
15:98744907 C A 0.026974 -1.1058e-05
15:98745188 A G 0.114428 8.8419e-06
15:98746513 T C 0.036337 -5.3497e-06
15:98750649 T C 1.789497 -1.3597e-06
15:98752509 T G 1.532378 2.6185e-05
15:98757416 C T 0.041461 5.4416e-06
15:98760010 T C 0.070064 8.8282e-06
15:98769689 A G 0.085414 -1.7452e-05
15:98779257 G A 0.044306 -1.9169e-05
15:98782907 G A 1.412096 3.9886e-05
15:98784983 T G 0.392227 7.3381e-06
15:98785843 A G 0.097330 -5.1809e-05
15:98786400 C T 0.021218 1.0978e-05
15:98787902 A G 0.027090 2.5461e-06
15:98788248 C T 0.912312 -9.9076e-06
15:98798689 G A 0.113112 -3.4044e-06
15:98800940 C T 0.801845 -3.9732e-05
15:98800955 A T 0.058667 1.5488e-06
15:98802022 T G 0.145387 9.8646e-06
15:98802802 G A 0.511711 -2.6763e-05
15:98804453 G A 0.289954 -1.3334e-05
15:98806613 C A 0.311135 2.0049e-05
15:98818418 A C 0.531324 -4.8601e-05
15:98820485 G A 0.152390 -4.4184e-06
15:98820733 G A 1.066375 -3.7276e-05
15:98823771 T G 0.380365 -1.1781e-05
15:98826470 C T 0.069873 -5.5502e-05
15:98827141 A C 0.029327 -1.3554e-06
15:98827160 T C 0.069061 1.3634e-05
15:98827284 A C 0.041219 -3.2182e-05
15:98827964 C T 0.455484 -1.1245e-05
15:98828977 C T 0.042957 -2.9964e-05
15:98829591 T C 0.154835 -4.5870e-06
15:98830849 A C 0.423268 1.8687e-05
15:98831286 C T 0.379767 -1.2393e-05
15:98831417 A G 0.111895 2.0820e-06
15:98833360 G A 1.236736 1.9839e-05
15:98833605 A G 0.221352 -5.8088e-06
15:98834854 A G 0.205642 -1.1553e-05
15:98836224 A G 0.207073 -2.1683e-05
15:98841961 T C 0.094172 7.0279e-06
15:98847446 T C 0.054394 -3.3594e-06
15:98853946 T C 0.210184 -1.9111e-05
15:98856128 C G 1.749474 1.6257e-05
15:98861741 T G 0.068724 1.4806e-05
15:98863488 T C 0.032597 -1.3147e-05
15:98864369 G A 0.895891 -9.5797e-06
15:98865021 T G 1.640343 -9.7301e-06
15:98867482 G A 0.457793 1.8595e-05
15:98868602 T C 0.142371 -4.5793e-06
15:98868637 A C 1.788011 -1.5908e-05
15:98871849 T C 0.220499 5.9748e-06
15:98872043 T A 1.177444 1.9788e-06
15:98872287 A G 0.161869 1.4071e-05
15:98872501 G A 0.097677 -1.4858e-05
15:98874764 A C 1.473038 -5.4742e-06
15:98876029 C G 0.424247 -3.9613e-05
15:98879973 C T 0.085842 -7.2937e-07
15:98884675 G A 0.826170 -1.5934e-05
15:98884858 A G 0.042457 -1.9839e-05
15:98885527 C A 0.171664 -1.4759e-05
15:98892016 C A 0.197180 3.7058e-05
15:98892395 C T 0.847181 -4.7173e-05
15:98892791 A C 1.958515 3.2209e-05
15:98896633 G A 0.382789 8.2837e-06
15:98896997 C T 1.272785 7.9120e-06
15:98897342 T C 0.176165 8.2477e-06
15:98899649 C T 0.886075 -7.7036e-05
15:98903655 G A 0.610707 -1.1342e-04
15:98906525 G A 0.372899 2.1460e-05
15:98907097 T C 0.063277 1.4459e-05
15:98908143 A G 0.386427 2.0092e-05
15:98909552 C G 0.518878 -1.8387e-06
15:98909838 A G 0.103943 2.2029e-05
15:98912031 A C 0.229576 4.1102e-06
15:98913481 G A 1.224823 1.8277e-05
15:98919670 C T 0.447267 8.1479e-06
15:98921953 T G 0.377686 3.9650e-05
15:98925547 G A 1.248269 2.9370e-05
15:98926694 G T 0.728987 1.5054e-05
15:98932676 C T 0.585375 1.6810e-05
15:98934361 A G 0.227819 -1.8979e-05
15:98935974 A G 0.607535 2.4031e-05
15:98944875 G A 0.059650 5.9256e-06
15:98945286 C T 1.109083 2.7315e-05
15:98952468 A G 0.290916 6.8962e-06
15:98954265 T C 0.040675 1.9023e-05
15:98956272 G C 0.090806 1.4132e-06
15:98958486 T C 0.620400 -3.3920e-05
15:98960553 G T 0.506179 -3.8403e-05
15:98961757 A G 0.057386 -1.1449e-05
15:98961927 T C 0.115523 -4.0424e-06
15:98962995 C T 1.491312 -7.2015e-06
15:98963904 A G 0.595544 8.8205e-06
15:98965347 A G 0.044082 -3.3899e-06
15:98965405 C A 0.969490 2.5398e-06
15:98965483 T C 0.151731 -3.7016e-05
15:98968641 A G 0.233231 -4.8709e-05
15:98970653 G T 0.458741 2.4514e-06
15:98973223 T C 1.851577 2.0227e-05
15:98976034 T C 0.368605 -6.8180e-05
15:98980829 G A 1.880731 1.9325e-05
15:98984225 G A 0.248272 -5.2109e-05
15:98989154 A G 1.880037 1.4523e-05
15:98990286 T C 0.104252 1.0735e-05
15:98995081 G A 1.880024 1.6617e-05
15:98999958 A C 0.847450 -2.0267e-05
15:99016923 G C 0.384857 -3.7911e-05
15:99020480 C T 0.271224 -2.8974e-05
15:99033438 G A 0.459615 1.6478e-05
15:99033492 G A 0.071682 -1.0861e-05
15:99033970 A G 0.113721 -8.3901e-06
15:99043387 C A 0.857054 -1.3470e-05
15:99045184 C T 0.087794 2.2257e-05
15:99052298 C T 0.052391 -2.0104e-06
15:99053885 A G 0.050501 -1.0729e-05
15:99056167 A G 0.216698 -2.5352e-05
15:99065229 A G 1.283885 3.8142e-05
15:99065407 T C 0.303829 -3.0219e-06
15:99069239 G A 0.470712 -2.2610e-05
15:99072905 A G 0.374524 1.9082e-05
15:99072920 G A 1.401369 -7.2295e-06
15:99073830 C A 1.772803 9.8235e-06
15:99074424 A G 0.054040 -9.6690e-06
15:99081116 A G 1.780592 1.1440e-05
15:99081138 A G 0.054877 -4.0023e-06
15:99081570 G A 0.270514 -8.4366e-06
15:99082832 G A 1.025322 -2.4837e-06
15:99084760 A C 0.152390 -1.6364e-07
15:99088018 A G 0.706045 -1.3545e-05
15:99094616 C G 0.134120 -6.9103e-06
15:99100580 G A 1.544193 4.3444e-05
15:99104736 T C 0.575158 -3.1800e-05
15:99105872 C G 0.409111 -3.3423e-05
15:99106007 A G 1.944481 2.7886e-05
15:99114255 G A 0.733546 -1.8000e-06
15:99114359 G A 0.202922 -2.8544e-06
15:99116798 T C 0.179711 -1.4952e-05
15:99124382 A G 0.036290 -1.2977e-05
15:99126168 A G 1.570266 -1.2453e-05
15:99126763 G A 0.130091 1.5840e-06
15:99126851 A T 0.889421 -3.3526e-06
15:99130113 G T 0.913220 7.2979e-06
15:99131733 A G 0.841986 -8.9350e-06
15:99132649 G T 0.205642 -1.5915e-05
15:99134424 C T 0.035970 -1.5382e-05
15:99136098 C T 0.932255 1.5237e-05
15:99139453 T C 0.180306 -9.8582e-06
15:99160610 T G 0.685323 1.9919e-05
15:99162835 G A 0.065753 -1.4360e-06
15:99169730 A G 0.052214 -4.8549e-06
15:99172668 A G 0.148089 5.1384e-06
15:99174214 A G 0.116709 2.1932e-05
15:99176475 C T 0.954983 6.1874e-06
15:99185712 G T 0.025376 1.4097e-06
15:99188064 T C 0.029548 7.6229e-06
15:99190273 C T 0.947830 2.2277e-05
15:99194896 G C 0.230698 1.4378e-05
15:99204006 A G 0.781840 1.1068e-05
15:99204101 C T 1.024390 1.9685e-05
15:99204484 A C 0.046377 -3.0312e-06
15:99207345 T C 0.117831 1.1189e-05
15:99222595 C T 1.891243 -6.4182e-06
15:99224512 T G 0.066514 1.0914e-06
15:99231868 G A 0.453094 -6.2244e-05
15:99236832 T C 0.098166 9.5820e-06
15:99238006 T C 0.054244 -1.4929e-05
15:99240138 G A 0.036466 2.2095e-05
15:99240481 A G 0.600521 -2.0010e-05
15:99244876 T C 0.468067 1.2774e-05
15:99247795 A G 0.376687 -3.8022e-06
15:99248132 T G 0.286500 -1.1483e-05
15:99249907 T C 0.070580 1.1816e-05
15:99252088 C T 0.027260 -8.7764e-06
15:99253572 T G 0.054659 1.5683e-05
15:99254852 A G 0.044895 -1.2538e-05
15:99263801 G A 1.219380 -8.5764e-06
15:99275189 C G 1.910615 -7.7318e-06
15:99277132 C A 0.031567 -2.8335e-05
15:99278275 C T 0.039492 1.2223e-05
15:99280254 G A 0.609258 -6.8296e-06
15:99285380 A G 0.390106 -5.9316e-06
15:99297026 A G 0.040186 2.8980e-06
15:99314621 T C 0.287441 -7.0147e-06
15:99319807 G T 0.262980 3.8037e-05
15:99320321 T G 0.081915 4.1742e-06
15:99321452 C A 0.059154 1.2427e-05
15:99321747 C T 0.315204 2.7871e-05
15:99322797 G T 0.049977 2.0210e-05
15:99323267 G A 0.024873 -7.6910e-06
15:99332172 G T 0.135935 6.2425e-06
15:99336769 T C 1.776649 -1.7474e-05
15:99339346 A G 0.049318 -1.8735e-05
15:99340690 C A 0.040798 1.3933e-05
15:99343942 A G 0.021946 3.0605e-06
15:99348428 A G 0.061656 8.7502e-06
15:99355282 G A 1.093856 -8.7214e-06
15:99356539 T C 0.068408 -1.3667e-05
15:99361459 G A 0.181224 1.3673e-05
15:99364701 T C 1.005249 -5.2336e-06
15:99366172 C A 0.036310 2.2352e-05
15:99383613 A G 0.046051 -1.1188e-05
15:99387007 T C 0.055461 -1.3705e-05
15:99387742 A G 0.073236 -5.9884e-06
15:99391400 A G 0.094702 2.1937e-06
15:99393332 T G 0.054190 -7.3403e-06
15:99396105 T C 0.117148 7.6951e-06
15:99396687 A G 0.128425 2.9513e-05
15:99399470 C T 0.555650 -2.3048e-05
15:99405947 C T 0.190332 1.5363e-05
15:99406317 G T 0.416784 6.7963e-06
15:99414403 A G 0.411780 -1.9628e-05
15:99414412 T C 0.026182 9.6883e-06
15:99414445 T C 0.118950 5.5825e-05
15:99419232 C G 0.027916 -5.1090e-05
15:99422665 G A 0.427161 -9.1475e-06
15:99427287 G A 0.059239 1.3903e-06
15:99429462 A G 0.607990 -5.8928e-06
15:99433376 A G 1.245352 -8.8378e-06
15:99434009 A G 0.090840 -5.5241e-06
15:99434816 A C 0.041906 -5.5564e-07
15:99449872 G A 0.214879 9.7727e-06
15:99453563 G A 1.566322 4.5295e-06
15:99454031 G C 1.377095 -1.6477e-06
15:99455038 C T 0.038377 -1.3962e-05
15:99455270 A C 1.665967 7.9317e-06
15:99455930 C A 0.235261 -1.2465e-05
15:99457752 A G 0.843629 -3.4439e-05
15:99457815 G A 0.440841 2.6408e-05
15:99458327 C T 0.663472 -1.1677e-05
15:99458481 G A 0.475220 1.1684e-05
15:99458902 T C 0.417138 1.2295e-05
15:99460476 T C 0.038534 3.0232e-06
15:99461442 G A 0.065617 -6.1725e-06
15:99463530 G C 0.256449 2.0985e-05
15:99463735 A G 0.445560 -2.0588e-05
15:99463918 G T 0.051973 -6.7321e-06
15:99464103 G A 0.450544 2.4620e-06
15:99465285 T C 0.819469 2.6226e-05
15:99466085 T C 1.800362 1.8363e-05
15:99467934 C A 0.626196 -6.2025e-06
15:99471429 G T 0.447692 9.8233e-06
15:99473606 G A 0.354846 3.6202e-05
15:99477144 G A 0.864990 -1.7133e-05
15:99480770 G A 1.294292 2.4535e-05
15:99483617 G A 0.153478 1.4684e-05
15:99484953 C T 0.314086 -1.9687e-06
15:99485498 A G 0.253627 1.5050e-05
15:99490543 T C 0.060595 -3.2531e-06
15:99492045 A G 1.095056 1.6269e-05
15:99496707 T C 0.337528 6.1098e-06
15:99499205 C T 0.065028 -2.9151e-05
15:99500055 A G 0.070839 3.4557e-05
15:99502527 T C 0.091244 6.2116e-06
15:99504004 A G 0.064614 -2.2475e-05
15:99504843 T C 0.499335 -8.1297e-06
15:99505828 G A 0.035674 1.7163e-05
15:99511073 G A 0.729646 2.1550e-05
15:99511732 G A 0.072630 1.0428e-05
15:99511793 G C 1.036351 2.5049e-06
15:99511873 A G 0.571303 -2.1564e-05
15:99512235 T C 0.184236 1.9221e-05
15:99514335 G A 0.029347 -2.0655e-05
15:99518179 T C 0.087620 -1.1531e-05
15:99521662 C A 0.954385 5.3775e-06
15:99522312 A C 1.870021 -1.6755e-05
15:99530451 G A 0.051225 -1.1064e-05
15:99537164 G A 1.544019 -2.5708e-06
15:99537849 T C 0.048107 -4.6094e-06
15:99538491 G T 0.029891 -4.8769e-06
15:99539654 A G 0.081082 -3.3084e-06
15:99550376 A C 0.070822 -3.8335e-05
15:99550546 C T 0.182431 -1.3282e-07
15:99560166 C T 0.072035 1.6415e-05
15:99561550 A G 1.866509 -8.0886e-09
15:99563857 A G 1.380107 5.7276e-06
15:99571554 G T 1.948520 -1.8259e-05
15:99582771 A G 0.119534 9.5731e-06
15:99584535 C T 1.556248 -2.9928e-05
15:99586889 C T 0.127820 1.1567e-05
15:99592303 A G 1.615375 -1.1560e-05
15:99596313 T C 1.387434 -1.0054e-05
15:99598943 A G 0.135646 -2.0711e-05
15:99599364 T C 0.084224 -7.7333e-06
15:99599855 T C 0.076584 -1.6291e-05
15:99602839 T C 0.234958 1.0903e-05
15:99604346 C T 1.560893 7.3705e-06
15:99604904 C T 1.211972 1.0221e-05
15:99608030 C G 0.078111 -1.6363e-05
15:99609016 C A 0.618571 -2.9898e-05
15:99610134 A G 0.117484 3.1471e-05
15:99610212 A G 0.369608 -3.5153e-05
15:99612005 C T 1.060785 3.6195e-05
15:99612902 G T 0.540181 9.4287e-06
15:99612917 A G 0.514995 3.3573e-05
15:99614880 T G 0.363336 -5.9679e-05
15:99616285 G A 0.385207 -5.2647e-05
15:99617289 G T 0.663343 3.7705e-06
15:99617571 T G 0.146407 7.0314e-06
15:99617773 T C 0.133620 -2.0172e-06
15:99618214 G A 0.617707 -9.8140e-06
15:99618606 T C 0.271765 -6.6316e-05
15:99628511 T C 0.368167 -9.0955e-05
15:99628753 A G 0.036517 -1.1692e-05
15:99629972 A G 0.042284 3.4703e-05
15:99631091 T G 0.032662 -1.3454e-05
15:99631846 C T 1.964839 1.8630e-05
15:99632014 A C 0.217459 2.6439e-05
15:99634995 A G 0.942461 -1.3649e-05
15:99635765 C T 0.060082 7.6694e-07
15:99635900 T C 0.429153 3.1915e-05
15:99637536 T C 0.022558 -1.1046e-05
15:99639613 G A 0.609619 1.7614e-05
15:99642177 T C 0.106850 -2.6949e-06
15:99647605 G T 0.644266 9.2569e-06
15:99648009 T C 0.047683 -2.8207e-05
15:99653800 C T 1.170749 -3.5699e-06
15:99654989 C T 1.175975 -3.2114e-06
15:99657567 A G 0.093145 1.2341e-05
15:99658320 A C 0.335671 8.8314e-06
15:99666979 A G 0.159761 -5.5916e-07
15:99670161 T C 0.158109 8.2503e-06
15:99670265 T C 0.315038 3.0183e-06
15:99670278 T C 0.208113 1.2100e-05
15:99670400 C A 0.022548 -1.9728e-05
15:99670518 C T 0.475339 2.2174e-06
15:99670575 T C 0.020419 -6.0570e-06
15:99670847 T C 0.116464 1.4082e-05
15:99670989 C T 1.491682 1.8537e-06
15:99671492 G A 0.021806 -1.6889e-05
15:99671741 T C 0.023812 1.7455e-05
15:99671760 C T 1.492753 2.9860e-06
15:99671765 C G 0.128537 2.1114e-05
15:99671795 T C 0.189129 -7.8721e-06
15:99672599 C G 0.318703 3.8324e-06
15:99672722 G A 1.008619 -3.1370e-06
15:99672970 A G 0.029055 2.0485e-06
15:99673504 C T 0.125219 -1.7571e-05
15:99675004 C T 0.188602 -1.0264e-05
15:99684432 G C 1.493736 6.3852e-06
15:99684931 T C 0.156837 1.4538e-05
15:99689460 A G 0.083428 1.1321e-06
15:99690354 A G 0.066456 -1.0137e-05
15:99694365 A G 0.475261 7.2571e-06
15:99708899 C T 1.527414 9.7109e-06
15:99709970 T C 0.057715 1.8581e-06
15:99718899 T C 0.043103 4.9458e-06
15:99741878 G C 0.064331 9.3107e-06
15:99744395 T G 0.145489 9.3974e-06
15:99762041 T C 0.099560 -3.6484e-06
15:99762422 T C 0.119511 1.0122e-05
15:99764859 G A 0.727429 2.4460e-05
15:99766862 A G 0.039343 -1.2843e-05
15:99766981 T C 0.638181 -4.9959e-06
15:99767071 T C 1.089803 -9.7191e-06
15:99770555 A G 0.200736 -4.3938e-06
15:99792471 C T 0.150888 2.7094e-05
15:99798934 A G 1.272611 -1.2531e-05
15:99799380 G A 0.158320 -1.4938e-05
15:99799750 C T 1.560893 -9.3505e-07
15:99799860 T C 0.089096 -1.1664e-05
15:99800366 T G 0.132828 -1.6282e-05
15:99806053 T C 0.032543 6.4806e-06
15:99817442 T C 0.963275 -9.6588e-06
15:99822045 A G 0.088358 -1.2681e-05
15:99822110 A G 0.153808 1.0422e-05
15:99848016 C T 0.845594 2.7206e-05
15:99848209 C A 0.138339 1.3379e-05
15:99851052 A G 0.059358 -2.3215e-07
15:99853475 T C 0.058300 1.2087e-05
15:99876195 T C 0.021976 -1.0187e-05
15:99881015 T C 0.646276 1.4552e-05
15:99885461 G A 0.045612 -1.2538e-05
15:99886120 G C 0.048036 -1.9432e-06
15:99894459 C T 0.057158 1.6390e-06
15:99903171 C T 0.058708 3.5348e-05
15:99904271 A G 0.530461 -2.0876e-06
15:99906902 T C 0.038768 -1.0401e-05
15:99907817 C T 0.244631 -1.5473e-05
15:99913468 C T 0.020661 -1.5805e-05
15:99925021 C T 1.194766 -1.1579e-05
15:99926440 C T 0.156181 9.9934e-06
15:99932797 C T 0.444758 3.7945e-05
15:99936458 T C 0.353735 1.2591e-05
15:99937347 T C 0.038088 -1.0884e-06
15:99937848 G A 0.173683 -3.3125e-07
15:99946569 A G 0.023296 1.1974e-05
15:99947593 C A 0.569123 2.0715e-05
15:99949105 T C 0.078339 1.0376e-05
15:99949961 T C 1.621110 6.7792e-06
15:99950723 C T 0.521400 7.3141e-05
15:99951910 G T 0.195755 9.3505e-06
15:99952655 C G 0.226935 3.2470e-05
15:99954278 A G 1.369428 -9.2751e-06
15:99955123 A C 0.020674 -1.6931e-05
15:99956954 G A 1.456742 -5.6738e-06
15:99961780 T C 1.896975 -4.3578e-05
15:99972260 G A 0.057858 4.6057e-06
15:99974743 C T 1.844937 -4.0239e-05
15:99974770 A G 0.156021 8.5932e-06
15:99974866 A G 1.730737 -6.1087e-06
15:99979061 C A 0.100631 6.3319e-06
15:99983432 G A 0.439614 1.2292e-05
15:99984388 G A 0.225435 1.0220e-05
15:99986764 A G 1.749134 -5.9144e-06
15:99987142 T C 1.050627 -2.2875e-05
15:99991266 C T 1.499641 -1.0076e-05
15:99993999 T C 1.297770 -6.7344e-06
15:99997096 T C 0.034563 1.5809e-06
15:100001957 T C 0.022568 -2.0626e-05
15:100002453 G T 1.485396 -2.7508e-05
15:100005308 G A 1.214274 -1.8351e-05
15:100012805 G A 0.279965 -5.7067e-06
15:100021690 A G 0.058239 -1.5476e-05
15:100023299 A G 1.243658 -3.0644e-05
15:100024427 A G 0.117015 1.3283e-05
15:100026472 T C 1.188785 -2.6992e-05
15:100027768 C T 0.961126 -1.5085e-05
15:100029863 C A 1.334179 -2.1510e-05
15:100030323 G T 1.528224 -1.9356e-05
15:100041633 A G 1.494943 -1.9653e-05
15:100044981 G C 0.361282 -9.0957e-06
15:100047167 C T 0.244998 -1.4950e-05
15:100047960 C G 1.407469 3.7862e-07
15:100050437 C A 0.733971 1.2898e-05
15:100052234 C T 0.719967 1.0357e-05
15:100053167 C T 0.042110 2.6845e-07
15:100054042 C T 0.207474 -8.3333e-06
15:100056392 A G 0.241275 -1.5878e-05
15:100056896 C T 0.045010 -5.8517e-07
15:100058609 G A 0.726212 1.2812e-05
15:100075170 C T 0.922681 -1.0015e-05
15:100078661 C T 0.884668 1.2848e-05
15:100079642 T C 1.415999 -4.5381e-05
15:100080929 C T 0.644249 3.2152e-05
15:100082336 C T 0.155627 -1.3354e-05
15:100082800 G A 0.276344 2.3326e-05
15:100087282 A C 0.088106 -4.1257e-06
15:100087596 A G 0.217657 9.4944e-06
15:100093042 C T 1.130414 1.3519e-05
15:100103823 A G 1.497173 4.7612e-05
15:100105185 T C 1.640914 1.1246e-05
15:100111881 T C 0.063845 -1.0704e-05
15:100111962 C T 1.641615 1.1251e-05
15:100113969 G T 0.139682 -9.2498e-06
15:100121711 G T 0.033345 -1.6429e-05
15:100123128 T C 0.029174 -5.7760e-06
15:100145060 T G 0.130346 -5.4215e-06
15:100158444 C T 0.351627 -1.6179e-05
15:100181287 T C 0.024883 5.1791e-06
15:100182155 C T 0.030388 4.8347e-06
15:100185421 G C 0.080294 2.1065e-07
15:100188947 A G 0.714500 1.7353e-05
15:100191103 A G 0.199335 2.7741e-05
15:100199099 T C 0.065474 1.3528e-05
15:100201396 T C 0.063767 -1.7109e-05
15:100202289 C T 0.160319 9.4210e-06
15:100205460 G A 0.029803 4.1922e-06
15:100208615 T C 0.137917 -1.0123e-05
15:100210053 C T 0.107594 -1.4039e-05
15:100210962 T G 0.048940 -3.4794e-06
15:100212744 G A 0.121969 -5.5913e-06
15:100216642 T C 0.532259 6.8535e-06
15:100223189 A G 0.439842 -2.9133e-05
15:100230790 G A 0.112531 -1.2144e-05
15:100244316 C A 0.110980 -1.0084e-05
15:100251662 G A 0.720501 -6.1263e-06
15:100251929 G T 0.103882 -2.5157e-05
15:100252703 A G 0.070064 -8.2667e-06
15:100252892 G A 0.204571 6.3532e-06
15:100254725 C T 0.719266 1.5088e-05
15:100255046 G A 0.591467 -6.8063e-06
15:100256072 T C 0.293466 -2.0205e-05
15:100265257 C A 1.975977 1.8696e-05
15:100269635 C G 0.218017 -2.4945e-05
15:100269680 C G 1.197428 1.2027e-05
15:100269749 A G 0.226506 -1.7011e-05
15:100270287 T C 0.028898 -5.5603e-06
15:100271253 T C 0.453128 2.7456e-06
15:100272454 T C 0.158068 7.6769e-06
15:100274144 C T 1.341203 -1.0601e-06
15:100275883 T G 0.082847 1.3959e-05
15:100276299 G A 0.510749 3.1283e-05
15:100281421 C T 0.226411 -2.9853e-05
15:100284778 C T 1.342570 3.5822e-07
15:100287523 T C 0.036222 -7.6778e-06
15:100288362 G A 1.575230 -4.6544e-05
15:100289467 G C 0.331340 -1.9793e-05
15:100290138 G A 0.034093 -2.0782e-06
15:100290729 C T 0.434062 -1.1024e-07
15:100292142 T C 1.449198 1.0727e-05
15:100292865 A G 0.024611 2.9327e-05
15:100293878 G A 0.322004 1.3903e-05
15:100296895 T C 0.264690 -1.8587e-05
15:100299859 G A 0.033128 5.1402e-06
15:100300806 A G 0.324870 7.3127e-06
15:100304912 G A 0.530151 3.4739e-06
15:100311843 G T 0.650454 1.0754e-05
15:100313256 T G 0.070533 -2.9528e-06
15:100314011 C T 0.041335 1.7134e-06
15:100314739 C A 0.045299 -7.4193e-06
15:100317588 T C 0.315963 1.3340e-05
15:100318822 C T 0.193147 -1.1656e-05
15:100320536 A C 1.445506 -5.8676e-06
15:100339589 A G 0.639908 1.7583e-05
15:100358315 G C 0.297838 3.6585e-06
15:100363930 G A 0.056549 5.4877e-06
15:100364003 C A 0.560383 -1.1992e-05
15:100373776 T C 0.021864 -5.1355e-06
15:100375873 G T 1.470607 3.8323e-06
15:100383100 A G 0.036589 -1.4733e-05
15:100383871 T G 0.185637 -2.2371e-05
15:100383923 G T 0.105857 -2.1690e-07
15:100384372 A G 0.367273 8.6209e-06
15:100403059 G T 0.178491 -5.5328e-06
15:100410861 T G 0.460435 6.0532e-05
15:100411857 A G 0.117294 -2.1126e-05
15:100412080 G A 0.605451 4.4631e-05
15:100414879 C G 0.032665 1.0232e-05
15:100425449 G A 0.715979 1.7133e-05
15:100425593 C A 0.070009 -1.3113e-06
15:100427394 A G 0.765171 -5.2723e-06
15:100427909 T C 0.190451 4.0142e-06
15:100430460 A G 0.376014 -3.6581e-05
15:100432437 T C 0.046822 4.9816e-06
15:100441694 C T 0.177699 -1.3729e-05
15:100443471 T C 0.048753 6.3653e-06
15:100452244 G A 0.754410 -1.0823e-05
15:100453990 A G 0.598250 5.9000e-06
15:100455551 C G 0.058912 -8.8928e-06
15:100456561 C T 0.259495 -3.0059e-05
15:100458475 C T 0.739747 -1.4242e-07
15:100458562 T G 0.756552 -1.8929e-06
15:100458859 T C 0.478892 -4.7874e-06
15:100458900 A G 0.537869 -2.3906e-05
15:100458993 C T 0.794634 -2.0149e-05
15:100461005 T C 0.033736 3.0274e-07
15:100470089 A G 0.832800 -8.4950e-05
15:100473154 C T 1.689202 -1.9353e-05
15:100473665 A G 0.028283 1.6412e-05
15:100481529 T C 0.057607 1.0486e-06
15:100492377 C A 0.458928 -2.7114e-05
15:100493919 A C 0.454260 -3.1218e-05
15:100495827 C A 0.371964 -1.0437e-05
15:100497675 G T 0.788616 8.3543e-06
15:100498853 G A 0.201252 -7.3708e-06
15:100498856 T G 0.287278 -5.5922e-05
15:100500731 T C 0.152859 2.1730e-05
15:100504382 A G 0.119704 -2.2625e-05
15:100507401 T G 0.056859 -2.0443e-05
15:100507733 C T 0.923453 2.4791e-05
15:100509419 A C 0.138808 5.9123e-06
15:100509498 C T 1.004243 -2.5151e-05
15:100510478 C T 0.968354 9.9601e-06
15:100514614 C T 1.334631 -3.2234e-05
15:100515311 G A 1.451918 -3.1907e-05
15:100517332 G A 1.334073 -2.7581e-05
15:100517541 T C 0.082837 -2.6670e-05
15:100521134 G T 0.171834 -4.2784e-05
15:100524196 C T 0.035018 1.1569e-05
15:100526731 A C 0.053557 2.0630e-05
15:100537494 T C 1.272370 2.0096e-06
15:100542765 T C 1.153342 -5.7670e-06
15:100545868 C T 0.032815 -9.0554e-06
15:100548835 A G 0.230086 -1.2225e-05
15:100555580 G A 0.192348 -2.3702e-05
15:100561253 T C 0.030054 -1.3565e-05
15:100567903 T C 0.027739 1.1099e-05
15:100568948 T C 0.079121 5.0303e-06
15:100569865 C G 0.030408 1.6626e-05
15:100570522 A G 0.053105 -9.1886e-06
15:100570816 T C 0.032601 -1.3957e-06
15:100572999 A G 0.173602 -1.3722e-05
15:100575818 C T 0.151041 -2.5050e-05
15:100576470 T C 0.126762 1.9064e-06
15:100582463 C A 1.542710 1.0589e-06
15:100593113 T C 0.111824 -4.1755e-06
15:100594006 T C 0.040852 1.6374e-05
15:100595331 G T 0.035549 2.4305e-05
15:100595823 C A 0.106132 -2.9754e-05
15:100595926 G A 0.502001 2.8805e-06
15:100597091 T C 1.792652 1.7061e-05
15:100600959 C T 0.222807 -7.5063e-06
15:100602315 T C 0.044432 1.0224e-05
15:100604634 A G 1.727028 4.3502e-06
15:100615119 C T 1.002771 -2.5166e-05
15:100618735 T G 0.129312 -2.7144e-05
15:100619440 A G 0.120514 -1.0817e-05
15:100623366 A C 0.373229 2.5616e-05
15:100634084 T C 0.257632 4.9130e-05
15:100638378 T C 0.777325 1.0078e-05
15:100646979 A C 1.201827 2.1413e-06
15:100647077 T C 0.181778 -5.9062e-06
15:100649827 T C 0.039339 -7.7620e-06
15:100651452 A G 0.464630 -5.9955e-06
15:100653394 C G 0.033859 -1.5082e-05
15:100653581 C A 0.626713 -1.6936e-05
15:100655886 G A 0.892827 2.6336e-06
15:100658207 T C 1.490673 -1.1412e-05
15:100658366 C T 0.955401 1.9893e-05
15:100659170 C T 0.822604 -5.3066e-07
15:100660989 A T 0.127123 -1.2347e-05
15:100663184 C G 0.843975 -2.7989e-05
15:100668553 A C 1.902558 3.1577e-06
15:100669321 A G 0.333978 2.4150e-05
15:100670089 C A 0.070363 1.1251e-05
15:100672627 T G 1.882332 5.9916e-06
15:100674277 G A 0.870443 -7.4397e-06
15:100675259 C T 0.068904 -1.1007e-05
15:100675851 G A 1.523624 2.9113e-06
15:100681005 T C 0.021769 8.2017e-06
15:100681696 T C 0.052888 1.8429e-05
15:100681846 A C 0.591675 7.9880e-06
15:100683539 T C 0.342230 8.2851e-06
15:100685880 G A 1.468968 1.9079e-06
15:100687531 G A 0.024744 7.9695e-06
15:100689064 T C 0.297226 6.9992e-06
15:100692845 G A 0.294615 -4.2780e-05
15:100692953 A G 0.226024 -4.6719e-06
15:100693079 C T 0.028375 -1.3423e-06
15:100693147 G T 0.028640 8.0770e-06
15:100695089 C A 0.041566 -7.5706e-06
15:100695186 A G 0.361690 1.4704e-05
15:100695347 C T 0.703532 1.6345e-05
15:100695921 T C 0.123509 -1.1288e-05
15:100696479 T C 0.128398 3.8281e-05
15:100696616 C T 0.097854 8.6892e-07
15:100700520 T C 1.319175 8.2684e-06
15:100708857 A T 0.300959 -4.1436e-05
15:100710868 C T 0.066589 -1.5068e-05
15:100715342 A G 0.082262 -1.0419e-05
15:100717441 A G 1.503633 1.9753e-06
15:100726470 A G 0.161543 -2.0096e-05
15:100727711 C A 0.094889 -8.4712e-06
15:100728161 T C 0.057953 -1.8581e-05
15:100728663 A G 1.230940 1.4224e-05
15:100729089 G A 0.233938 -9.8842e-06
15:100729890 C T 0.066555 -8.2853e-06
15:100742103 T C 0.329246 -1.6235e-05
15:100742328 G C 0.107608 -1.6103e-05
15:100742583 A G 0.034733 -1.6010e-05
15:100742786 A G 0.317795 -2.8292e-06
15:100743286 G T 0.263996 4.3053e-06
15:100744669 C T 0.276681 4.0450e-06
15:100745680 G A 0.862685 7.6731e-06
15:100746306 A G 0.055145 9.0646e-06
15:100746703 G A 0.945814 -7.9233e-06
15:100746908 T C 0.356033 2.3029e-05
15:100747201 A G 0.426817 -8.9139e-06
15:100749852 T C 0.226323 -4.0089e-06
15:100754485 C A 0.217476 3.6555e-07
15:100757006 A C 0.027117 1.5503e-08
15:100757103 G T 0.405589 -7.8035e-06
15:100759614 T C 1.344086 4.8689e-06
15:100761883 G A 0.043409 -5.6823e-06
15:100762011 G T 0.595931 -5.1005e-06
15:100765138 C T 0.405850 -1.4691e-05
15:100767612 G A 0.406486 -1.9410e-05
15:100771660 C A 1.029412 8.5968e-06
15:100773215 C T 0.204601 -2.2022e-05
15:100774459 C T 0.627587 1.3451e-05
15:100776661 C T 0.953987 4.4471e-07
15:100780314 C T 0.052667 -1.9311e-05
15:100786271 G A 1.424498 -2.8928e-06
15:100786493 A G 0.383085 -3.7840e-06
15:100788834 T C 0.034559 -1.5728e-05
15:100793065 C T 0.037099 4.0668e-05
15:100797253 A G 0.132647 1.1570e-05
15:100797629 A G 0.054985 4.9663e-05
15:100799410 A G 0.087807 -2.4458e-05
15:100801603 C T 1.347917 -3.4555e-06
15:100804569 C T 0.040658 8.4997e-06
15:100805108 A G 0.055074 6.2036e-06
15:100805360 A G 0.131209 -2.6265e-06
15:100806428 A G 1.333795 1.0685e-05
15:100807411 A G 0.327474 5.3732e-06
15:100810760 A G 0.053891 -1.2130e-05
15:100811344 T G 1.187500 3.1720e-06
15:100815368 C A 0.232361 1.5585e-05
15:100817385 T G 0.092122 4.4355e-05
15:100821576 A G 0.670697 1.0386e-05
15:100823130 A G 0.117256 -2.5314e-05
15:100824962 C T 0.034413 4.5767e-05
15:100826349 G C 0.131063 1.6465e-06
15:100836535 T C 0.153760 -8.0103e-06
15:100837675 T C 0.039486 1.8367e-05
15:100839894 C T 0.112650 7.6427e-05
15:100843884 T C 0.903629 2.8618e-05
15:100845949 T C 0.128289 3.4991e-06
15:100848751 G A 0.119130 -1.0345e-05
15:100851174 A G 1.035596 1.1850e-05
15:100852131 C G 0.191978 -2.2960e-05
15:100853843 A G 0.257020 1.5996e-05
15:100855188 C G 0.132525 -1.9858e-05
15:100856711 A C 0.498054 3.0665e-05
15:100857930 T C 0.214165 2.3574e-05
15:100860178 A G 0.028028 2.0324e-05
15:100860734 T C 0.592337 2.2998e-05
15:100863700 A C 0.030796 9.5893e-06
15:100864164 G C 0.168845 -3.2413e-05
15:100866865 C T 0.105221 6.5018e-05
15:100872508 A G 1.358022 1.9920e-05
15:100872565 C G 0.663176 -2.1750e-05
15:100875974 C T 1.966573 -5.7168e-06
15:100876831 T A 0.096368 2.8245e-05
15:100878472 T C 1.479188 -2.8093e-06
15:100880888 T C 0.288366 3.5350e-06
15:100882810 T G 1.244794 1.0895e-05
15:100884977 G A 0.157507 -1.3983e-05
15:100885325 A G 0.189554 1.3411e-05
15:100885828 T G 1.762879 5.1680e-05
15:100889407 T C 0.077747 8.4813e-06
15:100890190 A C 0.037877 -1.2709e-05
15:100890497 G C 0.031316 -3.3755e-05
15:100890834 A G 0.301214 4.0439e-06
15:100894896 C T 0.066048 1.1795e-05
15:100895072 G A 0.037507 -1.0575e-05
15:100905413 G T 0.217276 -7.6863e-06
15:100912420 G A 0.058266 -5.1950e-06
15:100912598 G A 0.226364 -1.4595e-05
15:100916606 G A 0.043304 -3.0694e-05
15:100918120 G C 0.075694 -1.4248e-05
15:100921154 C A 0.047380 6.7725e-06
15:100922145 T G 0.042620 -6.6543e-06
15:100928615 T C 0.043698 1.2734e-06
15:100933130 T C 0.047394 2.5094e-05
15:100940061 A G 1.909538 -1.2914e-05
15:100943045 C T 0.046265 -2.6405e-06
15:100946347 C T 1.205421 2.3923e-05
15:100957025 A G 0.205587 4.1850e-05
15:100968751 C A 0.045381 3.1658e-05
15:100971105 T C 0.038836 -2.4389e-05
15:100978000 G A 0.164694 1.0522e-05
15:100989805 A G 1.132467 1.8629e-05
15:101001030 A G 0.059228 1.4283e-05
15:101004332 A G 0.160628 5.4724e-06
15:101006703 G A 1.090143 1.9068e-05
15:101010137 C T 0.999004 2.0066e-05
15:101010170 A G 0.041508 -3.7976e-05
15:101015255 T C 1.881591 -4.4965e-06
15:101016091 G A 0.206696 -3.7711e-06
15:101016998 T C 0.218629 -1.2560e-05
15:101021968 A G 0.067789 1.6013e-05
15:101026637 T C 0.235594 2.4596e-05
15:101034791 G A 0.179735 6.6167e-06
15:101041896 C T 1.771787 3.0978e-06
15:101041921 C T 0.111426 -5.8684e-06
15:101042043 T C 0.152020 5.1442e-06
15:101045447 C A 0.561634 -1.0633e-06
15:101047581 C T 1.969334 -9.8221e-06
15:101056081 G A 1.924289 5.7706e-05
15:101056452 A C 0.710967 2.0169e-06
15:101066476 A G 0.221005 3.9570e-05
15:101066561 T C 1.343345 -1.9966e-05
15:101068685 T C 0.152669 1.3606e-05
15:101069526 G A 0.127184 2.6095e-07
15:101070929 A G 0.816624 -9.1730e-06
15:101076784 A C 0.203255 -1.6293e-05
15:101077349 G T 0.109097 -2.5186e-05
15:101081194 C T 1.023789 7.4106e-06
15:101083687 C G 0.892028 3.1842e-05
15:101084168 T G 0.619441 -1.3825e-06
15:101085351 T G 0.055356 -1.0006e-05
15:101086360 T C 0.091054 -1.3590e-06
15:101086889 G A 1.517776 3.6847e-05
15:101089208 G T 1.575454 1.0787e-05
15:101089475 T C 0.106102 -1.6868e-05
15:101094130 T C 1.826466 7.0185e-06
15:101094174 T C 0.521781 -2.0124e-05
15:101099582 T C 0.085774 1.5424e-05
15:101099911 C T 0.121564 -3.2647e-05
15:101106959 A G 0.144690 5.8293e-05
15:101108389 G A 0.107122 -2.2146e-05
15:101109683 C T 0.046955 1.6975e-05
15:101109818 A G 1.123570 6.7167e-05
15:101110302 G C 0.893892 1.6728e-04
15:101110565 T C 1.828785 8.0709e-06
15:101119988 A G 0.096354 -2.3245e-06
15:101120963 C T 0.959484 8.1790e-05
15:101127853 C T 0.046571 -2.1331e-05
15:101141896 A C 0.297879 -4.2234e-05
15:101143531 A C 0.404671 -6.3648e-05
15:101143689 G A 0.053299 -2.0207e-06
15:101148335 C T 1.368221 3.8463e-05
15:101148727 A G 0.038840 -1.5748e-06
15:101155566 G A 0.801546 9.9980e-05
15:101156161 G A 0.048934 -1.5525e-05
15:101158015 T C 0.023058 1.6330e-06
15:101164601 A G 0.671295 3.1015e-05
15:101167091 T C 0.761009 -5.3238e-06
15:101167752 C T 0.117702 8.2741e-06
15:101169694 G A 0.052738 -7.9644e-06
15:101172403 T C 0.024220 -7.3221e-07
15:101180773 G A 0.797847 3.9632e-05
15:101182445 C A 0.719681 -2.7197e-05
15:101186331 G A 0.032999 2.4284e-05
15:101186834 T G 0.347730 -1.6697e-06
15:101189995 C T 0.062972 -7.4400e-06
15:101190032 A G 0.172810 1.5983e-05
15:101192288 G A 0.061520 -8.4522e-07
15:101194755 C A 1.299103 4.8966e-06
15:101194956 T C 0.067075 -5.4177e-05
15:101195178 T C 1.650648 -4.6388e-07
15:101199080 C A 0.984225 1.1950e-05
15:101200284 A G 0.565384 1.7332e-05
15:101202454 A G 0.333200 -9.7809e-06
15:101203735 G A 0.416794 1.5523e-06
15:101204715 C T 0.448253 1.1175e-05
15:101208760 G A 0.324374 1.5106e-05
15:101208869 T C 0.181197 1.4400e-06
15:101221007 A G 0.123522 9.1418e-06
15:101222699 G A 0.137275 -1.8276e-05
15:101223634 G A 0.052735 -9.8688e-06
15:101227037 G A 0.059901 5.1997e-08
15:101227478 C T 0.587520 -1.7944e-06
15:101229957 G T 0.996899 2.8142e-06
15:101230702 T C 0.025040 5.0415e-06
15:101231759 A G 0.065447 1.5868e-05
15:101232278 C T 0.027807 -3.2083e-06
15:101233140 T C 0.345232 6.5806e-06
15:101242132 C T 0.163742 7.2272e-06
15:101242690 A G 1.450123 1.5601e-05
15:101244548 C T 0.156599 -6.1694e-06
15:101245088 G A 0.137166 7.2542e-07
15:101247837 A G 0.147036 -1.7329e-05
15:101248817 T C 0.086223 -2.3504e-05
15:101250030 C G 0.809800 1.2739e-04
15:101250872 C T 0.936308 -8.4460e-06
15:101251338 A G 0.486572 -3.0317e-05
15:101251467 T C 0.110338 -1.3491e-05
15:101251679 G A 0.633513 -1.8494e-05
15:101251719 C T 0.521591 -2.6553e-06
15:101252838 G A 0.033162 -1.3278e-05
15:101253557 A G 0.466381 -9.1150e-06
15:101253820 G T 0.811711 1.3807e-05
15:101258295 A G 0.571789 1.1270e-05
15:101258557 T C 0.088667 7.9284e-06
15:101260570 C T 0.695332 1.1977e-05
15:101260996 C A 0.134653 5.3201e-06
15:101266861 A G 0.287666 1.2787e-05
15:101267387 C T 0.086614 1.8359e-05
15:101268049 G A 1.070441 -2.2717e-06
15:101269470 C T 1.541095 1.6783e-05
15:101281826 G A 0.527207 1.3713e-05
15:101282995 T C 0.068608 6.1488e-06
15:101288609 A G 0.222229 -1.3253e-05
15:101289082 A G 1.417389 -9.7163e-07
15:101293002 G A 0.156599 -9.7277e-06
15:101295193 T C 1.576895 -9.7157e-06
15:101303896 C T 1.515950 -2.7733e-05
15:101307819 A G 0.254201 1.9699e-05
15:101309630 T G 0.771168 -3.9222e-06
15:101312647 A C 0.080290 -1.6648e-05
15:101319208 T C 0.910306 -2.2500e-05
15:101320663 T C 0.640421 1.5921e-06
15:101324457 A G 0.182917 -2.9007e-05
15:101324493 C T 0.115924 -2.0184e-05
15:101325627 A G 0.451323 -2.6764e-05
15:101325948 A G 1.091765 4.2008e-05
15:101329207 T C 0.953813 -6.6334e-06
15:101335775 G A 0.279622 -3.4532e-06
15:101339933 C T 0.107125 -8.6159e-06
15:101340192 T C 0.023877 -4.5765e-06
15:101347950 T C 0.033277 1.5586e-05
15:101349519 C T 1.853838 1.5542e-06
15:101349968 C T 0.152955 1.1182e-05
15:101351960 A G 0.150476 -9.4161e-06
15:101359476 T G 0.028593 7.8776e-06
15:101360741 A G 1.694179 -3.2733e-05
15:101364618 A G 0.170695 4.0795e-06
15:101365487 T C 0.047815 2.4360e-06
15:101384173 A G 0.061435 -1.9535e-05
15:101388208 T C 0.048726 -1.2673e-05
15:101388410 G A 1.171215 -2.2973e-06
15:101389356 A C 0.849718 -8.3816e-06
15:101395103 G A 0.991888 1.1812e-05
15:101402335 T G 0.514692 -1.8073e-05
15:101403655 C T 0.130744 -1.7548e-05
15:101405899 T C 0.085421 -1.0527e-05
15:101412688 G A 1.587843 2.7873e-05
15:101413153 G A 0.085798 -1.9582e-05
15:101413347 C T 0.152458 1.0835e-06
15:101413419 C T 0.131849 -4.4637e-06
15:101413562 C G 0.256789 -1.4804e-05
15:101418335 G A 0.310897 -1.3699e-05
15:101423806 T C 0.041359 3.9928e-07
15:101424735 A G 0.352014 8.7552e-06
15:101432404 T C 0.042960 -1.5363e-05
15:101437751 A G 0.026087 2.4461e-06
15:101439819 C A 0.839525 -7.6708e-07
15:101445815 G A 0.042811 -8.6594e-06
15:101446511 C A 0.093641 1.2121e-05
15:101454329 C T 1.111541 2.0577e-05
15:101455840 A G 1.126701 8.4071e-06
15:101462733 T C 0.050413 -4.7655e-07
15:101464717 T G 0.221247 -9.6117e-07
15:101464749 C A 0.165527 -8.9385e-06
15:101464915 C T 0.527561 -4.3111e-05
15:101468792 T A 0.532052 -3.4551e-05
15:101471956 T C 0.068194 -1.8885e-05
15:101476052 T C 0.029990 -1.1962e-05
15:101479716 C T 0.495759 -2.1022e-05
15:101483002 G C 0.252144 -2.5016e-06
15:101486844 C T 0.308666 1.4930e-05
15:101486878 A G 0.212258 -3.8326e-05
15:101492794 A G 0.076703 -3.0833e-05
15:101492989 G A 0.230335 1.5736e-05
15:101502303 C T 0.101386 5.4456e-06
15:101503324 G A 1.494249 -1.2451e-05
15:101506704 T C 0.021446 -1.2589e-05
15:101507824 A G 1.873204 2.5859e-06
15:101510712 C T 0.237467 -8.9432e-06
15:101516465 C T 1.215331 -2.1450e-05
15:101516798 C T 0.133338 7.0300e-07
15:101517361 C T 0.037956 -2.2177e-05
15:101524487 G A 0.417508 6.5232e-06
15:101527635 A G 0.865455 6.0110e-06
15:101530427 G T 0.082643 -4.2858e-05
15:101532435 T C 0.024190 2.0521e-05
15:101540909 T C 0.235125 -8.1432e-06
15:101541201 A G 0.053296 -2.8947e-06
15:101546564 G A 0.034954 -1.3641e-05
15:101547597 A G 1.434739 1.1312e-05
15:101550543 C T 0.107451 -3.9427e-07
15:101551007 A C 0.020824 2.1060e-05
15:101551714 A G 0.671421 -6.1750e-06
15:101554057 A G 0.483676 3.2047e-06
15:101555399 A G 0.947867 -4.7571e-06
15:101556555 T G 1.656247 -2.7548e-05
15:101561092 G A 0.161220 2.6672e-05
15:101566456 C T 1.519275 1.8276e-06
15:101567354 A G 0.035698 -9.4295e-06
15:101571420 G C 1.826585 -1.4028e-05
15:101585159 G A 1.677221 1.1306e-05
15:101592773 G A 0.623735 2.5604e-05
15:101595257 A G 0.145659 1.0929e-05
15:101598396 T C 0.027620 5.6909e-06
15:101598964 G A 0.932993 -1.3823e-05
15:101606570 C T 0.611244 1.8626e-05
15:101606817 T C 0.038952 -7.2802e-07
15:101606889 A G 0.613988 1.9459e-05
15:101608080 C T 0.108760 -3.0580e-06
15:101609247 A G 0.062247 -3.6104e-06
15:101609645 T C 0.291508 -9.6599e-06
15:101611437 G A 0.029599 1.4284e-05
15:101612059 G A 0.789738 3.3903e-05
15:101613151 T C 0.087668 -2.1517e-05
15:101618508 T C 1.405575 -1.8265e-05
15:101619472 A G 0.090935 -5.4760e-06
15:101619607 T C 0.127980 -1.2909e-05
15:101619741 A G 0.021259 7.9474e-06
15:101621346 T C 0.282756 -2.3875e-05
15:101623943 A G 0.042022 1.7172e-06
15:101625651 G A 0.284817 -1.8769e-05
15:101629538 G A 0.457205 -2.8152e-05
15:101633595 A G 0.023265 -7.6737e-06
15:101633891 T C 0.060898 -1.3395e-05
15:101634264 A G 0.080776 8.6720e-06
15:101639958 C T 0.437792 -2.3377e-05
15:101641085 T C 0.052643 1.1614e-05
15:101641256 T C 0.059929 1.5377e-05
15:101642301 C T 1.530763 8.2615e-06
15:101643258 G A 0.072131 -3.9367e-06
15:101643732 T C 0.239500 3.4210e-06
15:101644490 C T 0.762992 2.2100e-05
15:101646126 T C 0.051042 -2.5699e-05
15:101647065 A G 0.773354 1.4061e-05
15:101649182 A G 0.389229 -3.1079e-06
15:101650246 T G 0.041219 8.5019e-06
15:101652647 T C 0.556075 -1.6104e-05
15:101652830 T C 0.806989 1.2155e-05
15:101652965 A G 0.076391 1.2718e-05
15:101657447 A C 1.959012 -1.0271e-05
15:101667226 C T 1.901851 2.0291e-05
15:101677338 T C 0.036178 7.5949e-06
15:101677446 T C 0.936723 1.2625e-05
15:101680565 G A 0.021973 9.5043e-07
15:101683007 A G 0.954048 5.0263e-06
15:101684862 A G 0.832372 1.5106e-05
15:101687521 G A 0.863368 -1.3277e-05
15:101689443 G C 0.043956 -1.0371e-05
15:101689925 G A 1.778804 -1.4006e-05
15:101690827 C T 0.022765 1.1622e-05
15:101692828 C T 0.035314 -1.6257e-05
15:101694154 T C 0.123352 1.3479e-05
15:101695029 A G 1.170277 4.8448e-06
15:101696235 A G 0.063325 6.6485e-06
15:101696251 G A 0.561640 1.6495e-06
15:101696631 A G 0.308099 2.6916e-05
15:101696765 T C 1.067782 -1.0003e-05
15:101698340 A G 0.063560 -1.2853e-05
15:101698540 G A 1.881224 2.0211e-07
15:101698924 T C 0.468115 4.4867e-06
15:101699770 T C 0.191719 -3.3033e-06
15:101700334 C T 1.168165 -7.9634e-06
15:101700745 A G 1.838491 1.3821e-05
15:101702330 C T 0.313056 -1.9340e-05
15:101703575 T G 0.317815 -9.2816e-06
15:101703712 G C 0.148055 5.1238e-06
15:101706532 T C 0.048917 -7.5519e-06
15:101709952 A G 0.024856 -8.5049e-06
15:101715520 G T 0.031187 -1.3392e-05
15:101717888 T C 0.288985 3.9778e-06
15:101718239 G C 0.112915 1.7947e-05
15:101718700 A G 0.176577 4.9947e-05
15:101718927 A G 0.213570 -1.8178e-05
15:101718950 C T 0.022123 1.2111e-05
15:101728381 T C 1.123849 5.9108e-06
15:101743151 C T 0.075326 3.0476e-06
15:101743925 C A 0.236791 -2.0155e-05
15:101746382 C T 0.133195 -7.7693e-06
15:101764718 A C 0.113755 3.4982e-06
15:101764969 T C 0.183488 -4.3409e-06
15:101771856 T C 0.031159 1.0299e-05
15:101772347 T C 0.439148 5.1795e-06
15:101780087 T C 0.274801 3.1138e-06
15:101788716 T C 0.037979 -5.1430e-06
15:101791359 G C 0.290777 -2.5635e-05
15:101794397 A C 0.042522 -2.4854e-06
15:101794473 C G 0.305267 -1.7318e-05
15:101795153 A G 0.123465 1.5159e-05
15:101795826 A C 0.287550 1.8921e-06
15:101796736 C G 1.572588 7.2258e-06
15:101798468 T C 0.067578 7.0301e-06
15:101798865 C T 0.328436 -3.2607e-06
15:101812395 G A 1.341138 1.9307e-05
15:101813120 C T 0.028973 -2.8085e-07
15:101817876 T C 0.523593 -3.9252e-05
15:101820702 T C 0.119599 1.0961e-05
15:101826386 A G 0.259750 -2.1304e-05
15:101830534 A C 0.668884 -3.7558e-05
15:101844924 T C 0.382174 4.3653e-06
15:101850736 T C 0.229471 -1.3583e-05
15:101852423 G A 0.237495 -1.2279e-06
15:101852664 A G 1.809107 2.6235e-05
15:101853281 A G 0.211969 9.6720e-06
15:101854583 G A 0.567240 -1.1370e-05
15:101859419 T C 0.307449 -8.5544e-06
15:101861438 T C 0.051813 1.1713e-06
15:101864596 G A 1.784567 4.9933e-06
15:101869604 A G 0.362989 -5.1399e-06
15:101872018 A G 0.036470 1.1129e-05
15:101873202 C T 0.085747 -9.7568e-06
15:101873666 C T 0.400115 4.3825e-06
15:101875123 T A 1.580207 1.0610e-06
15:101876283 T C 0.073759 -3.0618e-06
15:101876705 A G 0.032139 -1.3313e-05
15:101884746 T C 0.020246 -5.0190e-06
15:101887794 C T 1.377448 1.0160e-05
15:101888593 G A 0.322548 3.4361e-06
15:101889792 A G 0.085176 5.3316e-06
15:101893015 A G 0.445577 2.9343e-05
15:101895711 T C 0.072535 3.9975e-05
15:101906205 C T 0.641924 -2.1453e-05
15:101910550 A G 0.765562 -1.6839e-05
15:101911174 A G 0.142918 -1.3316e-05
15:101913993 A G 0.777842 -1.8541e-05
15:101916889 C G 0.156014 -4.8554e-06
15:101918067 G C 0.385778 4.7893e-07
15:101918220 A C 0.086607 6.0193e-06
15:101918830 G A 1.888850 2.2451e-05
15:101919297 A C 1.320624 2.1100e-05
15:101919613 T C 0.152951 -2.6026e-05
15:101919638 G C 1.752014 1.0263e-05
15:101920610 T C 0.035817 -9.6205e-06
15:101920800 G C 0.424974 1.1149e-06
15:101921128 A G 0.067140 -2.9858e-06
15:101922323 G A 0.457147 1.0494e-05
15:101922683 A G 0.143279 9.2578e-06
15:101923696 A C 1.012328 7.5063e-06
15:101924546 T C 0.237896 -1.4986e-05
15:101924940 G A 0.111320 2.1254e-05
15:101925663 C T 0.836836 1.7340e-05
15:101928045 G A 0.403875 -1.9623e-06
15:101928162 A G 0.052010 1.4352e-06
15:101928661 G T 0.067605 5.6143e-06
15:101928714 A G 1.420354 -3.4725e-06
15:101930607 G A 0.661265 2.7256e-05
15:101930725 G T 1.071811 -1.0731e-05
15:101932164 A G 1.270901 3.6608e-06
15:101932382 T C 0.094892 -1.8532e-05
15:101932462 G A 0.809807 1.9100e-05
15:101934128 C A 1.731560 2.3553e-05
15:101934499 G T 0.122013 2.8232e-07
15:101934796 A C 0.058045 -1.6748e-05
15:101934803 G A 0.176172 -7.9580e-07
15:101934975 A G 0.131175 -1.2579e-05
15:101935247 A G 0.020151 5.5393e-07
15:101935302 T C 0.834466 1.4658e-05
15:101935733 G A 0.788667 6.5900e-05
15:101936388 G A 1.704528 6.4114e-06
15:101936720 C T 0.459680 -1.7185e-05
15:101938750 G A 0.020654 1.2829e-05
15:101941209 T C 0.090269 2.0858e-05
15:101941533 C T 0.875770 2.7949e-05
15:101941619 A G 0.358875 8.3324e-06
15:101944959 A G 0.566546 -6.2360e-06
15:101945080 C T 0.718230 -6.3772e-06
15:101946324 T C 0.053639 -7.3224e-06
15:101949168 T C 0.426334 3.1891e-07
15:101951568 G A 0.022769 2.5638e-05
15:101953490 A G 0.399449 -7.4700e-06
15:101957568 T C 0.536784 -1.2441e-05
15:101961706 T C 0.073290 -3.1735e-06
15:101962795 T C 0.380195 -2.5215e-05
15:101964788 T C 0.253579 -1.9023e-05
15:101965121 A G 0.570752 -8.3504e-06
15:101965792 A G 0.128109 3.2300e-05
15:101967420 A G 0.612362 2.9162e-05
15:101968821 G A 0.214134 -3.5339e-06
15:101969052 G A 0.338585 2.0683e-05
15:101969655 T C 0.433076 8.9619e-07
15:101969749 C T 0.303434 3.0478e-05
15:101969878 G A 0.525800 -1.7840e-05
15:101970284 A G 0.068942 -1.2793e-05
15:101970336 C T 1.058878 1.4526e-05
15:101976951 C A 0.562004 -1.7530e-06
15:101977143 T C 0.993629 -2.2409e-05
15:101985814 A G 1.778549 2.4965e-05
15:101987283 T C 0.571048 2.7218e-05
15:101987694 C T 0.844519 2.4818e-05
15:101988426 T C 0.032570 5.7897e-06
15:101993989 T C 0.588162 -9.3063e-06
15:101996379 A G 0.571381 -2.0083e-05
15:101999417 T C 1.347499 1.0977e-05
15:102005154 A G 1.647911 2.8711e-05
15:102007856 T C 0.081569 -1.1849e-05
15:102007868 T C 1.354761 1.7919e-05
15:102008430 C A 1.698738 8.5293e-06
15:102009633 A C 0.050453 4.3661e-05
15:102014675 A G 0.321130 -2.1948e-06
15:102014699 A C 0.603720 3.1896e-05
15:102014791 A G 0.084843 -4.6407e-06
15:102014960 A C 0.101937 -1.0377e-05
15:102017113 A G 0.069499 -1.2947e-05
15:102018871 A G 0.991494 -2.3426e-05
15:102020693 T C 0.121224 1.1024e-06
15:102021004 G A 0.208161 -1.4891e-05
15:102021817 C T 0.747410 -3.6466e-05
15:102022334 C T 0.274627 -2.1871e-05
15:102025546 T G 0.387808 -1.7988e-05
15:102027301 G A 0.038302 -8.9489e-06
15:102032961 G A 0.148086 -7.1578e-06
15:102034919 A G 0.035433 3.4144e-06
15:102035588 A G 0.863086 1.6499e-05
15:102035750 G A 0.154430 -1.6915e-05
15:102036329 T C 0.455066 1.4825e-06
15:102037301 G A 0.680607 -1.0753e-05
15:102037362 G A 1.675956 2.5336e-05
15:102037398 C G 1.582390 2.7816e-05
15:102040401 T C 0.461652 1.6188e-05
15:102041143 A G 0.944236 -2.9114e-06
15:102042640 G C 0.841092 -5.9575e-06
15:102044934 A G 0.843578 4.0536e-06
15:102045402 A G 0.972747 -2.8957e-05
15:102045731 T G 0.667657 -2.3389e-05
15:102050811 T C 0.085026 2.7382e-06
15:102051266 T C 1.417512 -2.7516e-05
15:102059228 C T 0.033638 2.5180e-06
15:102062961 T C 0.141256 -8.8276e-06
15:102065598 T C 0.918275 1.7684e-05
15:102069162 G A 0.889064 -1.7387e-05
15:102070253 A G 0.067680 7.1061e-07
15:102070702 A G 0.072794 -1.7762e-05
15:102071373 T C 0.112487 1.5952e-06
15:102071391 A G 0.057933 -4.3573e-06
15:102071459 T C 0.120486 -5.9023e-06
15:102072799 A G 0.075405 -8.1544e-06
15:102073147 A G 0.032492 -2.8479e-06
15:102073364 T C 1.120877 1.1330e-05
15:102073879 A G 0.077621 -1.3307e-05
15:102073917 T C 0.343124 -1.7823e-05
15:102075744 T C 0.100495 -2.1551e-05
15:102077775 C T 0.475720 2.9227e-06
15:102078362 A G 0.348152 -1.1471e-05
15:102079960 A G 0.042501 1.3667e-05
15:102081002 T C 0.055281 1.8650e-05
15:102082954 T C 0.038160 2.9103e-06
15:102083405 C T 0.061958 -3.1702e-05
15:102085531 G A 0.432689 -1.2430e-05
15:102086768 A C 1.249676 2.7286e-06
15:102088774 A G 0.029742 -9.5553e-06
15:102089568 G T 1.251121 -3.5412e-06
15:102089996 A G 0.069394 2.4890e-06
15:102093935 T C 0.428660 -1.3159e-05
15:102094359 C T 0.080018 -2.1349e-05
15:102095555 T C 0.022378 7.3784e-06
15:102096672 A G 0.099475 5.3883e-07
15:102097626 T G 0.914018 -2.4870e-05
15:102098562 T C 0.055030 -9.1084e-06
15:102099073 C T 0.929549 -2.4387e-05
15:102102237 G A 1.041056 -5.5795e-05
15:102102632 A G 0.710556 9.9009e-06
15:102103012 A G 0.110919 -1.1713e-05
15:102104049 G T 0.182693 6.2768e-06
15:102104694 A G 0.550537 6.0505e-06
15:102104726 G A 0.544594 -1.0211e-05
15:102106000 G A 0.243788 1.3207e-05
15:102106067 T C 0.055930 1.7454e-05
15:102107450 C T 1.852421 -4.2222e-05
15:102111027 G A 0.058494 1.9999e-05
15:102111107 A G 0.045187 -1.2488e-05
15:102113529 A G 0.124651 -1.2833e-05
15:102114106 T G 0.335906 2.9565e-05
15:102114414 G T 1.880343 -3.6162e-05
15:102118512 T C 0.076584 -6.3692e-06
15:102122062 A G 0.146277 2.7103e-05
15:102130804 A G 0.912461 -3.6483e-05
15:102133313 T C 0.099424 1.1022e-05
15:102141526 T G 1.890393 -2.3967e-05
15:102143313 G T 0.062635 -8.0282e-07
15:102145444 C T 0.818269 -8.5956e-06
15:102145855 G A 0.032496 -1.2229e-05
15:102145904 A G 0.167927 -1.6409e-05
15:102146438 T C 0.054554 1.1161e-05
15:102147186 A G 1.875349 -2.8425e-05
15:102150818 G A 0.090578 -1.2084e-05
15:102152588 A G 1.118453 2.6778e-05
15:102153804 G A 1.003961 2.4345e-05
15:102155304 T C 0.190652 2.2757e-05
15:102156548 A G 0.039972 1.2912e-05
15:102173681 C G 0.048624 -7.7670e-06
15:102178373 T C 0.025781 -1.3683e-06
15:102180311 A G 0.107870 -5.3526e-06
15:102181587 C T 0.119932 8.3857e-06
15:102183336 A T 1.065664 8.7935e-06
15:102194197 G A 0.021456 3.5410e-06
15:102194288 T C 1.519469 -4.6101e-06
15:102197890 A G 0.059276 -2.5621e-05
15:102203878 C T 0.152213 9.9645e-06
15:102204987 G A 0.147987 -7.3237e-06
15:102211748 C T 0.020963 -1.5344e-05
15:102215384 A G 0.030809 -1.4883e-06
15:102220444 T C 0.158466 -1.7468e-06
15:102222195 C T 0.468547 2.5067e-06
15:102226333 C T 0.147644 6.7324e-06
15:102229457 C T 0.532881 5.7713e-06
15:102231976 A G 1.536325 9.1128e-06
15:102234231 G A 0.020916 -2.7380e-06
15:102243354 T C 1.026614 1.1242e-05
15:102245872 C G 0.065817 -1.1420e-05
15:102247843 A G 0.104980 1.8148e-05
15:102251262 T G 0.108046 5.2734e-06
15:102265942 G A 0.095430 5.0372e-06
15:102273781 C A 0.917884 -5.7371e-06
15:102305107 T G 0.062628 -3.4637e-05
15:102306252 A G 0.967396 -1.3540e-05
15:102312653 T C 0.026512 -8.5311e-07
15:102326169 T C 0.044330 -1.7808e-05
15:102329557 A G 0.301248 -5.5018e-06
15:102335858 T C 0.046972 -1.3129e-05
15:102336733 C A 1.271421 1.0829e-05
15:102341290 T C 0.109437 -1.4483e-05
15:102346083 A G 0.021840 1.6090e-05
15:102355107 A G 0.756280 4.6855e-06
15:102356497 C T 1.288628 1.2636e-05
15:102359203 A G 0.048546 3.0103e-05
15:102359592 C T 0.724115 -3.0555e-06
15:102365378 G A 0.062703 1.3552e-05
15:102368094 G T 0.611869 1.5806e-06
15:102370972 C T 0.029769 -1.5886e-05
15:102371738 T C 0.031455 1.1851e-05
15:102374707 G A 0.037619 -9.4369e-06
15:102382856 T C 0.027556 1.3732e-05
15:102383093 C T 1.008024 4.8832e-06
15:102388991 T C 0.244624 -1.8959e-06
15:102390506 A G 0.296363 -8.2854e-06
15:102397317 C T 0.317146 -2.1163e-05
16:85629 A G 0.100519 2.2705e-06
16:85667 A C 0.034518 2.3128e-05
16:89659 C A 0.041536 -9.8947e-07
16:92224 G C 0.301969 1.2791e-06
16:92370 G A 0.163484 3.3623e-06
16:92391 A G 0.139196 -8.7021e-06
16:97610 A G 0.788082 -8.2495e-06
16:101277 T G 0.406377 -6.5009e-06
16:105325 A G 1.374222 1.4200e-05
16:107211 A G 0.027637 2.2151e-05
16:111247 T C 0.161940 1.0503e-05
16:114535 G A 1.471851 1.6016e-05
16:118809 G C 1.669303 -3.7046e-06
16:119006 C A 0.076122 1.7128e-06
16:123220 G A 0.021276 1.5939e-05
16:125462 T C 1.750147 -6.0949e-06
16:126588 C A 0.094648 1.5385e-05
16:129223 T C 0.020889 1.1523e-05
16:131565 A C 1.781191 -5.6811e-06
16:133946 A G 1.703712 1.4886e-05
16:138019 T C 1.643474 1.4373e-05
16:138032 T C 1.714558 4.0594e-06
16:142714 T C 0.077516 -1.5002e-05
16:144428 G A 0.063233 1.2261e-06
16:145884 T A 0.032370 -9.8272e-06
16:151287 G A 0.038194 1.9926e-05
16:151357 A G 0.086318 -1.5727e-05
16:155906 A G 0.037004 -1.8269e-06
16:157141 G A 1.749994 1.0551e-05
16:158437 C T 0.068234 -1.6819e-05
16:162240 A G 0.112514 -8.6663e-06
16:164705 C T 0.028525 1.0472e-05
16:165781 A G 0.980199 3.5543e-05
16:170328 T C 0.925289 3.6791e-05
16:174743 C T 0.068418 -1.9990e-05
16:176743 G A 0.679240 -1.3532e-05
16:185102 C G 0.816450 -2.3694e-05
16:186720 A G 0.067201 -1.6978e-05
16:187429 T C 0.804945 -2.4710e-05
16:188768 T C 0.028633 8.8913e-06
16:194845 A G 1.064583 4.2219e-05
16:195391 C G 0.025298 1.6919e-05
16:195570 A G 0.037741 7.1037e-06
16:196497 T G 0.820207 5.2659e-05
16:199046 T C 0.046455 -1.3254e-05
16:201389 A C 1.391415 3.5679e-05
16:205035 A G 0.356029 -3.0293e-05
16:205897 A G 0.021953 9.7234e-08
16:209236 T C 0.021749 -1.0104e-05
16:211090 A G 0.076612 -3.9127e-07
16:212328 A G 1.579490 2.4356e-05
16:221057 C T 1.089456 8.8461e-05
16:228306 A G 0.136459 -8.6848e-06
16:231021 G C 0.026910 1.3160e-06
16:235469 A G 0.137795 -4.2063e-05
16:238482 A G 0.033036 1.3423e-05
16:240338 C T 0.135928 -3.1257e-05
16:244785 A G 0.077645 -1.8511e-05
16:247888 G A 1.185953 3.8840e-05
16:248357 C T 1.420099 4.3082e-05
16:273027 A G 0.075245 -8.3080e-06
16:275920 T C 0.041073 1.5554e-05
16:276515 C T 0.046224 1.2204e-05
16:276549 A G 0.140100 -3.6779e-06
16:290304 T C 0.691796 6.6832e-05
16:300399 C T 0.390816 -2.1272e-05
16:300641 A G 0.356087 -2.3343e-05
16:304514 T C 0.304529 3.5227e-07
16:304803 T A 0.769162 -1.6129e-05
16:309155 A C 0.362343 -1.3494e-05
16:309950 T C 0.043212 1.1827e-05
16:315839 A G 0.058038 -3.9189e-05
16:317058 C T 0.141106 -4.5470e-05
16:319511 G A 0.161070 -8.4761e-06
16:320759 T C 0.129394 -6.4251e-06
16:320992 A C 0.022296 -3.0752e-05
16:323102 T C 0.029272 -3.3436e-06
16:324052 G A 1.272686 3.6026e-05
16:328365 G A 0.703920 4.4581e-05
16:334543 G C 0.297036 1.0411e-05
16:334890 A G 0.412415 -1.4975e-05
16:334899 A G 0.025142 -1.8584e-05
16:335373 T C 0.259294 -1.7771e-05
16:335639 T G 0.023761 4.0480e-05
16:336396 A G 0.421377 -2.0268e-05
16:336421 A G 0.033883 2.0125e-05
16:336660 A G 1.122003 3.8374e-05
16:336916 T C 0.335481 -2.0224e-05
16:337655 G A 0.078254 -1.6393e-05
16:337691 T C 0.335019 -1.9195e-05
16:342437 C T 0.343674 -1.5794e-05
16:342882 A G 0.029555 3.1124e-06
16:347063 T C 0.043212 -1.0096e-06
16:350846 G A 1.894238 -2.5693e-05
16:354917 T C 0.330340 -1.7005e-05
16:356105 T C 0.516144 2.2264e-06
16:358773 A G 0.942067 1.4775e-05
16:364025 T C 0.091887 -1.4156e-05
16:373951 G A 0.578327 5.4657e-05
16:375198 T C 0.071073 4.5121e-07
16:384926 G A 0.030513 7.2515e-06
16:390780 G A 1.102029 1.9079e-05
16:393342 C T 1.794535 3.0953e-06
16:396264 G A 1.328399 1.7281e-05
16:400475 T C 0.368595 2.2774e-07
16:405469 A G 0.215134 -2.2033e-06
16:413716 T C 0.027800 2.1917e-05
16:414640 G A 0.079767 -1.3931e-05
16:417757 C T 0.171674 6.0556e-06
16:418597 C G 0.053180 2.9026e-05
16:419092 G A 1.194048 4.2231e-05
16:420140 A G 0.362999 -1.5223e-06
16:420179 A G 0.273159 -6.0136e-06
16:421912 A G 0.216728 -2.8997e-07
16:423696 T C 1.159486 1.7931e-05
16:424277 A G 0.135809 2.6481e-05
16:424288 A G 0.026743 1.9587e-05
16:426029 A G 0.027736 1.6912e-05
16:427479 C T 1.176675 3.2581e-05
16:428095 T C 0.133644 3.4026e-05
16:429129 T C 0.931075 1.9599e-05
16:430215 A C 0.216178 1.6584e-06
16:433623 G A 0.354418 1.3458e-05
16:436257 A G 0.040135 -5.1953e-06
16:439618 T G 1.083003 2.1523e-05
16:440244 C T 0.136897 3.9810e-06
16:441833 A G 0.161699 -4.2097e-06
16:449178 G T 0.791965 2.1659e-05
16:450759 G C 0.885861 1.7382e-05
16:455646 G A 0.806764 9.9986e-06
16:455857 C T 0.035838 8.5760e-06
16:468055 A G 0.994550 2.7622e-05
16:476796 A C 0.185263 -3.7522e-05
16:477145 A G 0.077853 -9.5238e-06
16:477619 G C 0.816182 2.2208e-05
16:489131 A G 1.053860 -4.3845e-05
16:504505 T C 0.055261 1.6869e-05
16:511103 T C 0.076588 -1.5128e-06
16:518828 A G 0.042783 8.9077e-06
16:523747 C T 0.072460 1.6521e-05
16:525394 C T 0.035742 -3.3139e-05
16:533264 A G 0.157266 1.4482e-05
16:534765 T C 1.027556 -5.3917e-05
16:534849 T C 0.096103 -1.5138e-05
16:536576 T C 0.094719 1.4947e-05
16:540137 C T 1.187609 -3.5038e-05
16:541818 T C 0.085240 6.4248e-06
16:543357 C T 1.082524 -3.8206e-05
16:543496 T C 0.077023 1.8651e-07
16:547297 C T 0.069911 -1.1970e-05
16:548895 G T 0.061095 2.5338e-05
16:558009 G C 0.030187 -1.4359e-05
16:569558 T C 0.033468 -1.2989e-05
16:570454 C T 1.057899 2.2010e-05
16:573694 T C 0.125297 -1.8878e-05
16:575312 G A 0.240765 1.0094e-05
16:579900 G A 0.225435 -3.0474e-06
16:584038 G T 0.309374 7.9356e-07
16:586061 G C 0.064015 5.4341e-06
16:587654 A G 0.094019 -1.5044e-05
16:588054 G C 0.734433 4.3780e-05
16:588512 A C 0.208902 -1.4446e-06
16:589359 A G 0.121244 2.1599e-05
16:591586 C T 0.227200 -8.9841e-06
16:592342 C T 0.042851 2.7538e-06
16:593853 G T 0.160002 -4.3423e-06
16:595554 T C 0.035702 -3.0538e-07
16:596233 G A 0.021303 2.7933e-06
16:597764 A G 0.021395 -5.7364e-09
16:597905 C T 0.022820 3.3730e-06
16:602046 C T 1.831733 1.4559e-05
16:604554 C T 0.514859 2.8755e-05
16:604814 G A 0.248870 -1.1115e-05
16:606104 G A 1.903703 -1.1855e-05
16:607113 G A 0.234615 -4.3655e-06
16:611635 T G 1.316860 -2.3790e-06
16:612698 C T 0.884018 2.4726e-05
16:613344 A G 0.030231 5.5787e-06
16:615506 G A 0.061703 5.4403e-06
16:616813 A G 0.038836 3.4140e-06
16:623613 G A 0.292358 -2.1261e-05
16:633354 A G 0.843139 -1.2331e-05
16:635448 T C 0.042773 -3.5076e-05
16:643027 T C 0.022956 -1.6198e-05
16:645968 T C 0.840725 -7.6324e-06
16:653739 C T 0.405102 1.4509e-05
16:655809 A G 0.139869 -5.4721e-05
16:661439 G A 0.857816 -8.8042e-06
16:665323 G A 0.392625 1.5153e-05
16:667177 T C 0.048158 1.3184e-05
16:670964 T G 0.022826 -1.3473e-05
16:671919 A G 0.057821 6.5692e-06
16:675067 A C 0.233632 -3.2525e-05
16:675680 C T 0.851350 -5.0043e-06
16:679241 T G 0.022503 1.3452e-05
16:686398 G A 0.039037 -3.0228e-06
16:701656 T C 0.453111 -1.4404e-05
16:708275 A C 0.455263 -1.7418e-05
16:709001 A C 0.716574 -3.1978e-05
16:711905 G A 0.703498 -2.3357e-05
16:716273 C T 0.248660 -5.8209e-06
16:716287 A C 0.175033 -1.5700e-05
16:716512 T C 0.025665 6.4767e-06
16:716631 T C 0.067704 1.3249e-05
16:719592 A G 0.249102 -1.0478e-05
16:720839 T C 0.025726 4.6504e-06
16:720986 A G 0.446934 -1.6938e-05
16:722238 A G 0.029337 1.0631e-05
16:722331 T C 0.705572 -2.1318e-05
16:724084 T C 0.134579 -1.3348e-05
16:724238 A C 0.046683 3.2936e-06
16:730074 A G 0.062441 1.2359e-05
16:731725 G T 0.321633 5.4138e-05
16:733572 T C 0.031408 5.5803e-06
16:737793 A G 0.507515 -9.0125e-06
16:740404 G C 0.445703 -2.1525e-05
16:746914 A G 0.440083 -1.6139e-05
16:749057 A G 0.439390 -3.1511e-05
16:756907 T C 0.630840 2.5711e-05
16:759547 C T 0.197329 -2.6016e-05
16:761180 A G 0.042236 3.1704e-06
16:766078 G A 0.429585 -1.1531e-05
16:767096 G C 0.066490 -2.6273e-05
16:769026 C G 0.409577 -1.1168e-05
16:770487 C T 0.501215 -1.4452e-05
16:772842 C T 0.920216 -1.6956e-05
16:774692 G A 0.949472 -1.1217e-05
16:778820 A G 0.414629 -2.2690e-06
16:783004 C T 0.412993 1.8475e-05
16:783865 C T 0.462454 2.0106e-06
16:784507 T C 0.118882 9.7393e-06
16:784765 T C 0.424706 4.8477e-07
16:789549 T C 0.030847 -1.3733e-07
16:789618 A G 0.322970 2.1856e-05
16:793995 A G 0.082626 2.0919e-05
16:798489 C T 0.254504 9.2885e-06
16:798536 A C 0.052673 3.5924e-05
16:798622 G A 1.651355 1.4712e-05
16:800821 G A 0.731244 -1.0936e-05
16:801922 A G 0.270422 1.0556e-05
16:802234 G A 1.650784 1.5279e-05
16:802347 T C 0.104011 1.2303e-06
16:802726 A G 0.373488 7.6614e-06
16:803767 C A 0.403243 -5.6024e-06
16:807672 C T 0.099163 1.0672e-05
16:807749 T C 0.977350 2.7090e-06
16:807953 C T 1.581849 8.4421e-06
16:810039 C A 0.488201 -4.3522e-06
16:810143 G A 0.512221 1.5181e-05
16:810921 T C 0.085359 -5.1944e-06
16:814058 T C 0.033512 -9.5934e-06
16:816294 G T 0.526500 8.5427e-07
16:816977 A G 0.089667 5.4440e-06
16:818452 A G 0.023619 7.6001e-06
16:818559 G A 0.438965 4.6911e-06
16:825003 T G 0.081858 4.6031e-06
16:828319 C T 0.424420 1.1627e-05
16:828466 T C 0.090881 -6.1486e-06
16:839269 A G 0.044925 -1.3794e-06
16:839600 A G 0.034733 1.3982e-05
16:840307 A C 0.074820 -1.2733e-05
16:840378 G A 0.482918 1.1746e-06
16:840628 C T 0.025376 -1.7912e-05
16:840769 G A 0.358134 7.6813e-06
16:845248 T C 0.058776 4.2788e-06
16:847743 T C 0.422792 9.0254e-06
16:850205 C T 0.495419 1.1946e-05
16:853066 T C 0.049668 2.2856e-06
16:854689 C G 0.538185 1.3762e-05
16:858408 G C 1.579190 -1.8952e-05
16:858723 T C 0.467105 1.3979e-05
16:860258 G A 0.035824 -5.5873e-06
16:860560 T C 0.099785 -1.4436e-06
16:863498 C G 0.054785 -3.3287e-06
16:863987 G T 0.065576 -2.5009e-05
16:865040 A G 0.049512 -6.3999e-07
16:865197 A C 0.032339 4.3266e-06
16:866053 G A 0.241088 3.1248e-06
16:868294 A G 0.042311 7.8504e-06
16:870960 T C 0.101563 -2.3008e-05
16:873990 G A 0.053438 -1.3625e-05
16:876296 T C 0.516460 3.4507e-05
16:878161 G A 0.619461 -4.1880e-05
16:879033 T C 0.343212 3.0811e-05
16:880431 T C 0.409991 -3.5313e-06
16:886232 C G 0.129091 -2.6981e-05
16:889400 A G 0.030248 -1.8737e-05
16:894978 C T 0.043865 -7.1055e-07
16:895359 C T 0.155440 2.5103e-05
16:895372 C T 1.150143 1.6419e-06
16:896526 T C 0.122057 -2.0872e-05
16:897652 T G 0.079359 -1.0935e-06
16:898201 G A 0.042022 -2.6063e-05
16:898288 A C 0.125977 -1.8955e-05
16:898328 G A 1.157765 1.8467e-05
16:898399 A G 0.053823 -1.1290e-06
16:901119 T C 0.248282 -1.4596e-05
16:902172 C T 0.908694 9.0809e-06
16:915323 C G 0.086308 1.0961e-05
16:916885 C T 0.072348 2.1616e-06
16:920870 T C 0.054163 6.1624e-06
16:921179 A G 0.037367 -4.6644e-06
16:921768 G A 0.074385 3.9925e-05
16:922872 C T 0.080515 2.4244e-05
16:923159 T C 0.061187 1.4450e-05
16:923426 A G 0.233510 -7.8861e-06
16:924133 A G 1.016214 1.7801e-05
16:926273 T C 0.876790 7.4566e-06
16:926431 G A 0.285857 6.1229e-06
16:928867 C T 1.003325 3.0183e-05
16:931605 C G 0.148732 -6.0862e-07
16:933778 A G 0.306627 1.0113e-05
16:935918 T C 0.244553 -2.6927e-06
16:938324 C T 0.022524 2.2112e-05
16:939003 T C 0.112854 3.1497e-05
16:941351 C T 0.585834 3.2156e-05
16:941580 A G 0.035797 3.0044e-06
16:943361 C T 0.619726 3.3111e-05
16:944472 T C 0.088416 1.1925e-05
16:945728 T G 0.409441 4.9141e-05
16:948777 G A 0.771787 3.9086e-05
16:948966 T C 0.541316 1.8857e-05
16:950446 G A 0.637334 9.6870e-06
16:957885 G A 0.315789 -8.1965e-06
16:959446 A G 0.116345 3.8516e-06
16:960725 A G 0.750970 -9.7403e-07
16:964060 A G 0.111103 4.6270e-06
16:964885 A G 0.192549 2.2727e-06
16:970803 A G 0.185848 2.2053e-06
16:971561 A G 0.025964 1.4624e-06
16:972001 C T 0.351892 9.5384e-06
16:977944 G A 0.354109 -2.3725e-06
16:982877 A G 0.071369 -1.3796e-05
16:985717 A G 0.564479 -2.7054e-06
16:988639 A G 0.038860 -3.4525e-05
16:990631 T C 0.186433 4.7968e-07
16:994364 C T 0.172738 -2.7537e-05
16:994785 T C 0.091846 -1.2100e-05
16:995690 C T 0.090139 -1.7238e-06
16:996855 T C 0.152584 1.6467e-05
16:1009035 G A 0.754512 3.0139e-07
16:1013255 A G 0.139977 1.1182e-05
16:1016057 A C 0.285510 1.1140e-06
16:1023691 T C 0.183873 1.2230e-06
16:1024083 A G 0.158704 -1.3695e-05
16:1025464 A G 0.506570 1.8857e-06
16:1026398 A G 0.863915 -4.3616e-06
16:1027099 G A 0.887469 -4.5886e-06
16:1033116 G C 0.295139 -1.9800e-06
16:1038890 A G 0.050987 7.5431e-06
16:1039432 A C 0.087399 -7.5452e-06
16:1040065 T C 0.071454 2.6099e-05
16:1040353 T C 0.927635 4.2129e-05
16:1041791 T C 0.143003 3.5460e-05
16:1041856 C G 0.065892 2.9974e-05
16:1043311 G C 1.144826 2.1736e-05
16:1045721 T C 0.155307 2.5755e-05
16:1046264 G C 0.278707 3.8205e-05
16:1046630 A G 0.968195 -1.2298e-05
16:1048864 A G 0.487810 7.5519e-07
16:1049075 T C 0.689423 -3.0219e-06
16:1050199 A G 0.021694 -2.0490e-05
16:1050507 T A 0.375599 1.3869e-05
16:1050760 G C 0.484373 6.7098e-06
16:1055453 G A 0.046054 1.2874e-05
16:1055526 G A 0.022337 -2.0123e-05
16:1061752 T C 0.195490 1.7145e-05
16:1065254 A G 0.055832 1.2378e-05
16:1066396 A G 0.152288 -1.5725e-06
16:1066415 G C 0.430112 6.2585e-06
16:1071366 A G 1.207787 -4.1652e-06
16:1071542 T C 0.042661 1.5427e-05
16:1073149 A G 0.354319 1.0053e-05
16:1073552 G A 0.332982 1.9284e-05
16:1073782 G A 0.718709 2.4404e-05
16:1084970 A C 0.258689 2.8263e-05
16:1086769 G A 0.478236 8.3301e-06
16:1092871 T C 0.180663 -8.5699e-06
16:1100243 T G 0.250288 9.4408e-06
16:1100776 T C 0.321844 5.9573e-06
16:1102701 T C 0.913733 1.3104e-05
16:1108669 A G 0.029823 -6.6273e-06
16:1111940 T C 0.045241 4.9839e-06
16:1114258 G A 0.466265 -1.6446e-05
16:1114913 A G 0.133273 -3.1968e-05
16:1115044 C G 0.047550 -6.4312e-06
16:1115377 T C 0.697219 1.7503e-05
16:1116703 T C 0.089745 -9.3437e-07
16:1125170 C T 0.065834 -1.4346e-05
16:1129384 A G 0.079787 4.0972e-06
16:1129501 T C 0.136765 -3.6818e-06
16:1129872 T C 1.087855 2.0865e-07
16:1131618 T C 0.046727 6.5968e-06
16:1131695 G A 1.252087 1.6730e-05
16:1132619 T C 0.057131 -1.8050e-06
16:1135797 T C 0.102868 -4.2081e-06
16:1137936 A G 0.054265 -1.1586e-05
16:1143500 A G 0.065093 3.3602e-06
16:1146126 C T 0.921960 -1.0140e-05
16:1146130 A G 0.035532 -5.3301e-06
16:1153879 A G 0.635580 5.4231e-07
16:1159731 G A 0.478539 3.8542e-06
16:1164498 C T 0.078390 -1.4164e-05
16:1167915 T C 0.078883 -1.9431e-05
16:1171424 A G 0.032479 2.7333e-05
16:1178619 A G 0.183318 -4.9401e-06
16:1178675 C T 1.582359 -9.8084e-06
16:1179031 T G 1.032060 8.7147e-06
16:1184911 A G 0.983327 -1.9378e-05
16:1185058 G A 0.092013 1.6862e-06
16:1190143 G A 0.228988 2.6090e-05
16:1190655 C T 0.612114 -3.5954e-07
16:1192949 A G 0.105119 5.3130e-05
16:1192961 A G 0.090751 5.6799e-06
16:1193226 T C 1.242241 -8.2404e-06
16:1197612 C T 0.219612 1.9842e-05
16:1197663 C T 0.058749 8.4761e-06
16:1199938 C T 0.036038 3.5265e-05
16:1201615 A G 0.412783 -2.2093e-05
16:1215024 T C 0.029742 -4.6208e-06
16:1216492 G C 0.088174 -1.1945e-05
16:1220512 C G 1.592069 -2.8386e-06
16:1223183 C A 0.020851 4.7733e-06
16:1223350 A G 0.035797 -1.0670e-05
16:1225628 G A 0.289811 1.6341e-06
16:1226712 T G 0.029187 -1.5005e-05
16:1228567 T C 0.043875 -1.3269e-05
16:1235162 C T 0.039108 -1.7563e-05
16:1235206 G A 0.054598 -2.1069e-05
16:1236565 G T 0.114469 2.9781e-06
16:1240358 A G 0.365253 -1.5571e-05
16:1241997 A G 0.759612 -2.7368e-05
16:1242522 T C 0.037840 8.2270e-06
16:1247571 C T 0.927897 2.4553e-05
16:1247572 A G 0.084815 -1.1348e-05
16:1250708 T C 0.027896 -1.6457e-07
16:1251298 T C 0.284086 1.0982e-05
16:1252114 T C 0.037381 4.2777e-05
16:1252441 C T 0.651797 1.0448e-05
16:1253529 C T 1.044619 3.0771e-05
16:1254369 T C 0.195677 -2.3415e-05
16:1256016 A C 0.108451 -1.6643e-05
16:1257731 A G 1.334345 -1.0668e-05
16:1258033 T G 0.022531 -7.4580e-06
16:1261024 T C 1.132481 1.2479e-05
16:1261282 C T 1.594269 7.6685e-06
16:1268979 T C 0.049811 -2.0154e-06
16:1269003 G A 0.039319 2.7087e-06
16:1269183 G A 0.120119 -2.1249e-05
16:1270162 A G 1.159754 8.5495e-06
16:1271890 T G 0.954561 7.5584e-06
16:1272426 T C 0.038697 -1.2949e-05
16:1272684 G C 0.401709 2.2358e-06
16:1273803 T C 1.083789 1.3336e-05
16:1275775 C T 0.039730 4.4712e-06
16:1288132 C T 0.567447 -4.5525e-06
16:1288881 T G 0.399486 5.8881e-06
16:1297060 C T 0.184372 -3.2446e-06
16:1297289 A G 0.028698 8.2024e-06
16:1297516 G C 1.377751 -4.1169e-06
16:1306355 C T 1.000490 -1.4919e-06
16:1307296 T C 0.608738 -7.3834e-06
16:1309047 T C 0.399833 -9.9571e-06
16:1311333 G A 0.631374 -5.2827e-06
16:1315884 T C 0.047298 7.4059e-06
16:1320593 A G 1.307704 -4.1589e-06
16:1323389 C A 0.579972 -1.6830e-05
16:1330798 T C 0.045313 -7.8486e-06
16:1332721 G C 0.286092 -1.2214e-05
16:1332756 T C 0.111691 4.6595e-06
16:1333387 T C 1.073525 -5.7692e-06
16:1337717 C T 1.369003 -1.6480e-05
16:1350008 A G 0.091486 -8.2131e-06
16:1351612 A C 0.112840 -1.3835e-05
16:1364281 C T 1.743891 3.2375e-05
16:1366079 A G 0.081436 -7.4249e-06
16:1366317 G A 0.321892 1.4053e-05
16:1367680 A G 0.119993 -2.7954e-05
16:1368455 T C 0.172211 1.4116e-05
16:1372135 A G 0.066620 -9.4116e-06
16:1372183 C G 0.332812 2.0386e-05
16:1374524 G A 1.153478 -2.1233e-05
16:1374951 G C 0.081922 -1.6324e-06
16:1375937 A C 0.401767 2.8106e-05
16:1380362 A G 0.051225 1.4328e-05
16:1381680 A G 0.944005 8.9903e-06
16:1382352 G T 0.145710 -5.7921e-05
16:1385756 T C 0.163232 6.6576e-06
16:1388909 T C 0.030802 1.2251e-06
16:1391137 T C 0.033417 -1.5569e-05
16:1394507 C A 1.770794 7.6011e-06
16:1400478 T C 0.791329 1.5306e-05
16:1401187 C T 0.050929 8.4619e-06
16:1404746 T C 0.031435 1.3742e-05
16:1405044 A G 0.020980 -1.4738e-06
16:1405970 A G 0.112827 5.0283e-06
16:1410133 A G 1.288693 8.5691e-06
16:1413427 A G 0.233388 2.7864e-05
16:1414618 T C 0.045510 7.9887e-06
16:1415299 A G 0.041219 1.9217e-05
16:1420341 T C 0.050855 -8.4075e-07
16:1420638 T C 0.040067 -8.9626e-06
16:1421164 A G 0.040818 2.1236e-05
16:1436947 T C 0.074942 -3.2887e-06
16:1437504 A G 0.064974 -1.6417e-06
16:1437629 T C 0.046615 -5.8045e-06
16:1444729 G T 1.753802 1.7844e-05
16:1450994 T C 1.752452 1.5411e-05
16:1459748 A G 0.027369 -6.6579e-06
16:1477473 G A 1.583576 8.6844e-06
16:1481797 G A 1.754733 2.3269e-06
16:1482473 T C 0.613855 -1.4176e-05
16:1484455 C T 0.079610 -5.4891e-06
16:1484473 G A 1.830243 -1.5541e-05
16:1484528 A G 0.095678 3.8846e-05
16:1484791 T C 0.134738 1.6408e-05
16:1486462 T C 0.280604 -1.1454e-05
16:1488015 G A 0.810909 -5.0283e-06
16:1488141 T C 0.411052 -3.2591e-05
16:1488646 G A 0.982488 8.5294e-06
16:1491606 C T 0.928216 -7.8296e-06
16:1492413 C T 0.206923 -6.4568e-06
16:1495243 G T 1.770770 -1.4224e-05
16:1495300 A G 0.800434 -3.0444e-06
16:1504149 C T 0.937776 1.1860e-05
16:1506034 A C 0.223056 -5.4828e-06
16:1506407 C G 0.055251 -1.6813e-05
16:1506490 A G 0.894779 7.9842e-07
16:1506543 T C 0.812775 -6.7876e-06
16:1507737 A G 0.034144 8.5353e-06
16:1507778 C T 1.110294 2.9475e-06
16:1508521 T C 0.190941 9.2085e-06
16:1512731 G A 0.266713 -8.3401e-06
16:1517467 A C 0.212346 2.1806e-06
16:1517728 G A 1.190387 -7.1237e-06
16:1521452 A C 0.444632 -1.2841e-05
16:1521556 G A 0.847484 -1.1237e-05
16:1523300 A G 0.207059 4.4794e-06
16:1525438 C T 1.899875 -5.1089e-06
16:1525710 A G 0.359905 -2.2112e-05
16:1525779 A G 0.974549 -2.0717e-05
16:1527273 A G 0.486256 -5.7951e-06
16:1530650 G A 0.353469 -2.8169e-05
16:1532463 A G 0.824076 -3.2248e-05
16:1532617 A G 0.023673 1.3441e-05
16:1534215 A G 0.188292 -1.1482e-05
16:1536380 T G 0.413143 2.7623e-06
16:1536499 T G 0.409600 2.0982e-06
16:1536535 T C 0.746720 -4.9209e-06
16:1537874 A G 0.060109 6.9227e-06
16:1538560 A G 0.149718 -5.8940e-06
16:1538692 C A 0.518840 -7.7471e-06
16:1539192 G A 0.760197 -1.0960e-05
16:1540076 A G 0.174764 -5.3910e-06
16:1541303 A G 0.212176 -6.2565e-06
16:1542725 G C 0.299888 5.6521e-07
16:1544302 G A 0.512931 -7.9561e-06
16:1546861 A G 0.088871 1.6789e-05
16:1555589 G A 0.436411 1.8722e-05
16:1557080 A G 0.040363 2.0448e-05
16:1559488 G C 1.921335 -5.1453e-06
16:1559838 C T 0.484883 9.5286e-06
16:1560303 T G 0.100400 -9.3178e-06
16:1562460 C T 0.327882 3.0857e-05
16:1569202 T C 0.078869 2.5477e-05
16:1569405 C T 0.152621 -2.3063e-05
16:1570078 T C 0.076136 4.4180e-07
16:1573810 G A 1.901038 -5.2637e-06
16:1573890 A G 0.092496 1.8951e-05
16:1575704 C T 1.921620 -1.1680e-05
16:1577056 G A 0.682321 1.6784e-05
16:1579151 T C 0.254307 3.7695e-06
16:1585892 C T 0.031822 8.8658e-08
16:1586255 A G 0.259930 -3.2810e-06
16:1590576 G C 0.777822 3.6898e-05
16:1592087 C T 0.365219 2.8519e-05
16:1607574 T C 0.630970 2.1932e-05
16:1610215 G C 0.229729 -5.6864e-07
16:1615189 A G 0.128418 -7.3416e-06
16:1616201 T C 0.096834 9.0620e-06
16:1618995 C T 0.050902 -1.5801e-05
16:1627508 G A 0.230165 -3.5445e-06
16:1634385 T C 0.129112 -1.0495e-05
16:1635137 A G 0.151856 1.7129e-05
16:1638000 G C 0.086780 -1.9685e-05
16:1640605 A G 0.023391 -2.4877e-05
16:1647121 C T 0.035035 1.0600e-05
16:1648126 C A 0.542275 1.7257e-05
16:1650946 G A 0.898641 -1.9317e-05
16:1652418 T C 0.021252 -6.1745e-06
16:1665665 T C 0.024812 -1.3920e-05
16:1670791 G A 0.120949 3.2151e-06
16:1677752 T C 0.173622 2.2029e-05
16:1681769 T C 0.324210 1.5048e-05
16:1683744 A G 0.117522 2.4153e-07
16:1691106 C T 0.255061 -8.3638e-07
16:1694429 A G 0.108393 5.4585e-08
16:1697025 T C 0.152509 3.8720e-06
16:1698025 A G 0.124865 1.0035e-05
16:1712386 G T 0.183162 1.7993e-05
16:1717795 T G 0.028446 1.3300e-06
16:1735671 C T 0.151734 3.5898e-06
16:1739064 C A 0.076707 1.0416e-05
16:1747585 C G 0.204221 -2.8805e-05
16:1750786 T G 0.040842 1.4341e-05
16:1758040 A G 0.070468 -9.7456e-06
16:1761319 G T 0.841340 -1.1829e-05
16:1767426 C G 0.028389 3.7551e-06
16:1781985 G C 1.924589 2.4676e-06
16:1782964 A C 0.032115 3.0270e-06
16:1784902 A G 0.077785 6.0105e-06
16:1797975 A G 0.071012 -2.3658e-05
16:1799407 G A 0.380896 2.0604e-05
16:1801992 A G 0.020117 -1.1650e-05
16:1803893 A G 0.046469 -1.4210e-05
16:1814440 G A 0.366389 -5.5736e-05
16:1814786 A G 0.249819 2.0039e-05
16:1822642 G C 0.038517 1.3547e-05
16:1823444 G C 1.179154 2.4848e-05
16:1830551 G C 1.199372 4.1000e-05
16:1833508 A G 0.180877 -5.2782e-07
16:1835231 T G 1.187177 3.3845e-05
16:1838037 G C 0.242339 7.2383e-06
16:1838703 A G 0.156456 1.4487e-05
16:1843066 C G 1.412245 4.7757e-05
16:1845486 T C 0.204486 4.1891e-06
16:1850446 A G 0.500087 1.0943e-05
16:1850813 A G 0.482996 7.0937e-06
16:1853959 G A 1.425104 2.2149e-05
16:1855431 A C 1.534659 3.2833e-05
16:1863520 C T 0.438666 -2.8024e-05
16:1869987 T C 0.033968 -4.7464e-07
16:1870133 A G 0.143867 2.7911e-06
16:1873087 A C 1.271656 2.0445e-05
16:1877558 A G 0.304424 -2.8027e-05
16:1877698 G C 0.279061 1.2962e-05
16:1878862 A G 0.044306 7.4736e-06
16:1883508 G A 0.371298 1.8628e-05
16:1887252 C T 0.158462 -3.1227e-05
16:1890373 C G 0.305753 -2.7514e-05
16:1900147 T G 1.948812 1.3936e-05
16:1901211 T G 1.278065 2.1036e-05
16:1903268 T C 0.026665 5.7402e-06
16:1907558 A G 0.270092 8.9381e-06
16:1909083 G C 0.409288 1.0370e-05
16:1912021 G T 0.271744 8.6684e-06
16:1918125 G T 1.700367 3.9547e-05
16:1923842 T C 1.699065 3.7703e-05
16:1927265 T C 1.302329 2.1255e-05
16:1927649 T C 0.104959 1.3939e-06
16:1932980 T C 0.123689 -1.0618e-06
16:1939295 T C 0.236781 1.7672e-06
16:1942405 T C 0.155355 -5.6553e-06
16:1946110 G A 0.305858 -6.1880e-05
16:1952972 T G 0.020569 4.1457e-06
16:1959320 T C 0.029266 -1.6873e-05
16:1961674 C G 1.088501 -4.5783e-06
16:1961866 A G 0.056219 -1.0816e-05
16:1962046 T C 0.728616 -2.8263e-05
16:1965189 C T 0.030143 -1.3913e-05
16:1972628 T C 0.761037 -3.9338e-05
16:1972895 G T 0.268270 6.5160e-06
16:1974431 G A 0.079984 -8.1159e-06
16:1976867 T C 0.806159 -3.5874e-05
16:1977287 G A 1.940452 2.2770e-05
16:1979598 C T 0.550299 1.7998e-07
16:1985997 A C 0.501382 1.8862e-05
16:1990994 C T 0.562283 3.8108e-06
16:1992863 A G 0.040597 5.4455e-06
16:1994749 C A 0.747709 -1.4661e-05
16:1997077 A G 0.040924 -3.8064e-05
16:1997385 G C 0.052000 -2.5515e-05
16:1997614 G A 1.417607 3.8854e-06
16:2003016 A G 0.070036 3.8362e-05
16:2003193 A G 0.032258 1.7414e-05
16:2006895 C T 0.176665 2.0026e-05
16:2007513 G A 0.061486 -1.7113e-05
16:2010138 A G 1.608534 -6.3962e-06
16:2013314 C T 1.923232 -1.0179e-05
16:2013756 C T 0.317135 -1.0419e-04
16:2013852 A G 0.061469 -1.9299e-05
16:2014424 G C 1.063193 3.3539e-05
16:2015393 C T 0.027474 1.6171e-05
16:2018650 A G 0.061397 -1.7381e-05
16:2020951 C T 0.074256 -1.4045e-05
16:2023876 A G 0.074551 -1.1738e-05
16:2026986 A G 0.183913 1.6893e-06
16:2028677 G A 0.187347 5.2942e-06
16:2030127 A G 0.245464 -4.5031e-05
16:2031802 T G 0.185936 3.6498e-06
16:2033799 C G 0.558207 -1.8723e-05
16:2035868 T C 0.245620 1.6174e-05
16:2039005 A C 0.381083 -1.5007e-05
16:2041492 G T 0.809936 -4.9459e-06
16:2045661 C T 0.404718 8.3724e-06
16:2045717 A G 0.031166 6.0266e-06
16:2048826 G C 0.787253 -2.5493e-06
16:2049640 G A 1.104810 6.8188e-06
16:2049849 C T 0.383466 -1.5873e-05
16:2050952 G A 0.440070 4.6730e-06
16:2052340 A G 0.152533 3.9006e-07
16:2054155 A G 0.665444 7.2095e-06
16:2055820 A G 0.367351 -1.4224e-05
16:2063619 C G 0.792284 -1.4013e-06
16:2064151 G A 0.336766 -2.2612e-05
16:2070568 C A 0.643348 2.8226e-05
16:2074163 C T 0.042437 9.0040e-06
16:2074219 T C 0.452469 4.4933e-05
16:2074466 T C 0.039112 -7.8542e-06
16:2077898 C T 1.820697 -1.8815e-07
16:2080571 C T 0.683861 2.3703e-05
16:2081703 A G 0.103627 -5.7637e-06
16:2085295 T C 0.132953 3.5660e-05
16:2087562 A G 0.083279 -1.3014e-05
16:2089028 T C 0.381803 7.8500e-05
16:2097158 A G 0.436449 1.3299e-05
16:2101591 C T 0.138747 1.3747e-05
16:2102611 G A 1.185895 1.1328e-05
16:2103005 T C 0.072719 6.1278e-06
16:2104976 T C 0.069346 -1.1924e-05
16:2105036 T C 0.054071 -2.1909e-05
16:2110795 A G 0.033634 -5.8008e-06
16:2111230 G A 0.983599 -1.5421e-05
16:2116083 C A 0.084343 -1.9742e-05
16:2120402 C T 0.681715 -4.1871e-05
16:2121154 A G 0.096195 -5.4852e-06
16:2125834 C T 0.168053 7.0690e-06
16:2128670 T C 0.197088 3.0563e-05
16:2128728 T C 0.050746 -1.2946e-06
16:2130809 T C 0.300619 1.6205e-05
16:2135073 T C 0.032176 -1.3693e-05
16:2138269 C T 0.355655 3.2163e-05
16:2140680 C T 0.354258 3.5537e-05
16:2140843 T G 0.058899 -1.8962e-05
16:2144894 A G 0.154172 -5.5318e-06
16:2152651 C T 0.331452 3.1382e-05
16:2175876 T C 0.203541 7.6927e-06
16:2191734 G A 1.638748 -2.5570e-05
16:2193422 G A 0.073378 1.4147e-05
16:2195556 C T 1.639796 -2.8050e-05
16:2200184 T C 0.215678 3.0966e-05
16:2204835 C T 1.839913 -9.6491e-06
16:2206591 G A 1.703705 -5.6033e-06
16:2223000 C T 0.137608 1.5521e-05
16:2223142 A G 0.047247 1.6009e-05
16:2231210 A G 0.023914 1.2759e-05
16:2232121 A G 0.026087 -7.8204e-06
16:2248786 C T 1.056940 3.2894e-06
16:2250233 T G 0.163732 1.2994e-05
16:2253773 G A 1.060537 6.6694e-06
16:2257105 G C 0.989522 7.1564e-06
16:2263146 G A 1.028042 1.6755e-06
16:2263516 G A 0.888629 -8.6919e-06
16:2263836 T C 0.082174 2.6979e-05
16:2267877 A G 0.567199 5.5577e-06
16:2270113 C T 0.910265 -4.1050e-06
16:2276664 C T 1.978336 -2.7594e-06
16:2281829 A G 0.841385 -4.1335e-06
16:2295265 T C 0.127823 9.1545e-06
16:2296851 G A 0.316857 1.5270e-05
16:2300703 A G 0.303210 1.4926e-05
16:2303496 A G 0.425964 -6.1188e-06
16:2305539 G A 0.807016 -1.9453e-06
16:2306613 A G 0.065450 -1.0117e-05
16:2313343 T C 0.387345 -1.8240e-08
16:2323394 A G 0.814638 -6.9325e-06
16:2323934 T C 0.079097 -1.1163e-05
16:2328790 A G 1.437520 6.4206e-06
16:2330169 G C 0.794974 6.2566e-06
16:2345758 T C 0.064967 4.0451e-05
16:2348528 C G 0.393676 7.1241e-09
16:2353151 G A 0.212275 2.3360e-05
16:2353206 C T 0.221600 -1.1753e-05
16:2355860 G T 0.024465 2.5722e-06
16:2360099 T C 0.603054 1.8358e-05
16:2368169 A G 0.200389 1.1009e-05
16:2369774 A G 0.046051 2.0137e-05
16:2374394 A G 0.053432 -9.8998e-06
16:2374549 T C 0.027610 3.9836e-06
16:2378052 C A 0.134545 -2.6251e-05
16:2386424 G A 0.055883 -4.5373e-06
16:2387260 A G 0.252151 1.8540e-05
16:2412438 G A 0.043307 -7.5843e-06
16:2416384 A G 0.022956 1.7749e-05
16:2418179 G C 0.536604 1.0062e-05
16:2422033 C T 0.067745 -7.0837e-06
16:2426855 C T 1.353361 -1.8479e-05
16:2429057 C T 1.223311 -2.1082e-05
16:2438567 C T 1.314912 -1.9191e-05
16:2444962 C A 0.202293 1.7201e-05
16:2445339 C T 0.078366 1.5426e-05
16:2448531 A G 0.026658 -3.4452e-06
16:2460423 T G 1.357831 -9.5723e-06
16:2472393 G A 0.076771 -8.4095e-06
16:2480080 A G 0.201314 4.1567e-06
16:2480429 C G 0.661085 1.8989e-05
16:2488211 C T 1.354357 -8.2171e-06
16:2496760 C T 1.953565 1.1044e-05
16:2503986 C T 0.131828 -2.0436e-05
16:2506800 A G 0.035436 -1.7186e-05
16:2529732 T C 0.084870 -1.7971e-05
16:2547034 G C 0.026593 1.6207e-05
16:2552534 T C 0.041842 1.4438e-05
16:2555237 G C 0.026944 4.3432e-06
16:2555438 T C 0.027542 6.2040e-06
16:2562411 C G 0.045558 -2.2558e-05
16:2568503 A G 0.053632 -1.0561e-05
16:2571234 C G 0.135384 3.5538e-06
16:2590417 A G 0.078716 1.5361e-05
16:2634879 A G 0.045656 8.6803e-06
16:2637283 C T 0.340791 1.3129e-05
16:2644710 A G 0.063764 2.9748e-05
16:2645965 A G 0.879507 2.0596e-05
16:2648651 T G 0.107526 -2.2079e-06
16:2661159 T C 0.047445 1.1201e-05
16:2705450 G C 0.041294 1.2700e-06
16:2707517 A G 0.703172 3.0086e-05
16:2709219 A G 0.700054 1.5767e-05
16:2713275 C T 0.260076 -1.1004e-05
16:2714986 C T 0.701808 3.0625e-05
16:2717079 A C 0.043671 -2.1121e-05
16:2740841 G A 1.116641 -3.0730e-05
16:2749195 G A 1.000483 -1.2910e-06
16:2749530 T C 0.658892 1.8464e-07
16:2750192 C T 0.980162 -2.2251e-05
16:2761994 G A 0.085954 -1.6110e-06
16:2779236 T C 1.785226 5.2163e-05
16:2785106 T C 1.526976 -8.7714e-06
16:2803994 A G 1.582471 -1.1245e-05
16:2806211 T C 0.069407 3.3284e-06
16:2810624 G T 0.028049 -9.2120e-06
16:2811178 C A 1.975266 4.8191e-06
16:2812939 A C 1.247320 1.3396e-05
16:2813096 G C 0.036065 1.3017e-05
16:2814950 T C 0.023194 4.2599e-06
16:2816627 C G 0.021048 1.0710e-05
16:2819768 T C 0.057559 4.0904e-05
16:2821525 A G 0.181139 -1.4540e-06
16:2821573 T C 1.050967 -1.9543e-05
16:2821763 G C 0.724217 5.4829e-06
16:2824930 G C 1.502021 3.5112e-05
16:2827973 G A 1.522553 -2.9376e-06
16:2831436 T C 0.127854 -1.0486e-05
16:2838244 G C 1.514189 -1.2138e-06
16:2849407 T C 0.028779 -4.2935e-06
16:2854507 G T 0.178457 4.6317e-06
16:2857625 C A 1.400081 7.2088e-06
16:2868641 G A 0.579160 1.6155e-05
16:2870950 A G 0.049848 9.3512e-06
16:2874496 T C 1.343001 1.4074e-06
16:2877664 A G 0.124790 -1.9582e-06
16:2880745 A G 0.072845 -1.2612e-05
16:2882267 C G 1.377734 1.0959e-06
16:2889217 A G 0.110627 -2.9527e-06
16:2889404 T C 1.285544 1.8360e-05
16:2892770 A G 0.750273 2.8113e-05
16:2894048 C T 0.448732 -2.5989e-05
16:2897372 C A 0.675939 9.6945e-06
16:2901287 G A 1.245148 3.0167e-05
16:2911416 A G 0.578493 1.6414e-05
16:2912835 G A 1.692500 5.2947e-06
16:2912884 A G 1.887806 -1.1518e-05
16:2914276 A G 0.086899 -2.8105e-05
16:2916702 C T 0.791567 6.0027e-05
16:2920764 C T 1.770243 2.4041e-06
16:2926139 G C 0.438122 -5.3235e-05
16:2930344 A G 0.677517 -7.8058e-06
16:2940859 T C 0.125147 -4.2628e-06
16:2943479 T C 0.221617 3.7824e-05
16:2946055 A G 1.122938 6.1084e-06
16:2947123 A G 0.029956 3.1997e-06
16:2950833 C T 1.758154 5.8228e-06
16:2960968 G A 0.574114 -4.2277e-05
16:2961032 T C 0.639422 -4.6123e-06
16:2961711 T C 1.756121 4.3694e-06
16:2963528 T C 0.983266 2.7286e-05
16:2972534 A C 0.145145 1.9270e-05
16:2973568 G A 1.051113 6.0338e-05
16:2974416 G A 0.529703 -2.0295e-05
16:2977146 C T 0.390854 -3.3835e-05
16:2982818 A G 0.134296 9.9516e-07
16:2982881 A G 0.800447 -1.0529e-05
16:2984254 G T 0.155620 1.1224e-05
16:2986266 A C 0.260698 -1.4582e-05
16:2986323 C T 1.002676 -1.5885e-05
16:2989999 C T 0.030415 -1.1718e-06
16:2993158 A G 0.629810 -4.2603e-06
16:2998629 G T 0.288424 -1.6883e-05
16:3000232 T G 0.153869 -1.4630e-06
16:3000526 A G 0.029616 -3.4169e-06
16:3003764 C A 1.031275 -1.0823e-05
16:3003810 A G 0.063641 1.6116e-06
16:3004161 A T 1.032145 -1.0072e-05
16:3004856 T C 1.034784 4.8416e-06
16:3006840 G A 0.844927 3.5646e-06
16:3009465 T C 0.717947 3.7155e-06
16:3014990 A C 0.041644 -1.2193e-05
16:3018635 A G 0.603397 -3.7670e-06
16:3021712 C G 0.052007 5.8037e-06
16:3023605 G A 0.865744 5.3998e-06
16:3039031 G A 1.318584 5.9732e-06
16:3046346 G T 0.042032 -1.4194e-05
16:3049372 C T 0.032852 1.2275e-05
16:3052925 T C 0.099659 2.7324e-05
16:3056563 G A 1.263734 1.1290e-05
16:3063149 G T 0.399591 4.6967e-06
16:3064863 T C 0.404565 6.5783e-06
16:3065596 C T 0.801318 2.9750e-05
16:3065635 G C 0.038377 -9.3440e-06
16:3070628 T C 0.079002 2.2386e-07
16:3070788 C G 0.483346 -4.8658e-06
16:3073240 T G 0.469026 4.4745e-06
16:3074336 C A 0.072862 -9.7499e-06
16:3084579 A G 0.041264 -6.7524e-06
16:3085326 T C 0.046639 1.0344e-05
16:3085335 C G 0.739914 2.2945e-05
16:3085924 A G 1.839005 -1.9959e-05
16:3091695 G A 0.509946 4.3117e-06
16:3094028 A C 0.080528 -7.6223e-06
16:3097286 A G 0.061795 1.7052e-05
16:3097596 A T 1.194898 2.9711e-05
16:3099335 A G 0.081902 4.4701e-05
16:3099442 C T 1.197513 2.5761e-05
16:3100095 T C 0.677214 1.9849e-05
16:3101639 A G 0.551002 2.5879e-06
16:3102209 A G 0.418192 5.7417e-06
16:3113898 C T 0.846270 -3.7660e-05
16:3115325 C G 0.172453 1.2375e-05
16:3115560 A G 0.040087 -1.8800e-06
16:3115628 C A 1.259223 2.6874e-06
16:3116073 T C 0.043106 -4.9689e-06
16:3116170 G A 0.921308 -9.7648e-06
16:3116295 G A 0.054849 -9.4735e-06
16:3117937 A G 1.302628 -1.2391e-05
16:3123561 T A 1.310169 -1.1193e-05
16:3125151 G C 1.312841 -8.7801e-06
16:3132212 G A 0.038054 1.8319e-05
16:3136181 G A 1.009717 -7.3191e-07
16:3139310 C G 0.045745 -1.1576e-05
16:3141713 C G 0.796629 -1.8708e-05
16:3146028 T C 0.129945 1.9719e-05
16:3146285 C T 0.155691 3.2700e-05
16:3147674 T C 0.816277 -1.5636e-05
16:3147869 G A 0.032387 4.1891e-06
16:3148130 G A 0.989760 3.7461e-06
16:3150001 T G 0.024040 2.5954e-05
16:3153406 A G 1.589669 -1.8266e-05
16:3165051 T C 0.757824 -2.0168e-06
16:3165425 G A 0.831790 -1.0083e-05
16:3175909 G C 0.020688 1.7286e-05
16:3177000 T C 0.211391 -3.0615e-05
16:3177814 A G 0.093410 -9.3049e-06
16:3181996 A G 0.803398 -2.9504e-05
16:3186905 A G 0.029599 1.0571e-05
16:3189445 T C 1.950264 -1.0743e-07
16:3193461 A G 0.816637 -7.9853e-06
16:3203035 T G 0.772596 4.0998e-06
16:3205539 C T 0.043147 1.3577e-05
16:3208911 A G 1.577055 -6.5067e-06
16:3213515 G A 0.736215 -3.9359e-06
16:3213734 A G 0.095086 -3.0560e-05
16:3214442 G T 0.446662 2.2832e-06
16:3223942 T C 0.022095 -2.0587e-05
16:3226869 T C 0.382558 1.7367e-05
16:3237343 C T 0.505826 1.0947e-05
16:3240921 G A 0.059147 -2.5204e-06
16:3241015 G A 0.536499 -2.5772e-06
16:3245197 G C 0.407897 -5.0336e-06
16:3251390 C A 0.505795 8.3508e-06
16:3252927 T A 0.044378 5.8486e-06
16:3253133 G A 0.211102 2.5081e-05
16:3254470 C T 0.883797 2.0850e-05
16:3257591 T C 0.917442 3.0724e-05
16:3257868 A G 0.118406 3.4423e-05
16:3259098 T G 0.213308 -2.0264e-05
16:3265854 A G 0.106421 1.8297e-05
16:3266071 G A 0.909177 -2.4725e-06
16:3266552 A G 1.024418 -9.4109e-06
16:3271645 C T 0.059755 1.1981e-05
16:3272391 G C 0.939201 -8.6795e-06
16:3273905 T C 0.073144 -2.7571e-05
16:3276444 G A 1.897822 2.2912e-05
16:3288829 G A 1.167496 5.9606e-06
16:3289331 G T 0.659841 5.9076e-06
16:3291408 T C 0.185151 5.4411e-06
16:3291842 T C 0.090330 -1.5739e-05
16:3293880 G A 0.036351 1.3628e-05
16:3293922 T A 0.906858 -8.8813e-06
16:3299749 A G 1.098952 1.2678e-05
16:3301664 C T 0.037146 -6.0077e-06
16:3301757 A G 0.960433 -3.5335e-06
16:3304762 G A 0.960246 -2.6058e-06
16:3307475 T C 0.064872 2.2299e-05
16:3308357 A G 1.293292 1.9264e-05
16:3310615 C T 0.148548 2.3952e-05
16:3313025 C T 0.507179 1.1832e-05
16:3319193 T C 0.931048 9.7996e-06
16:3322450 A G 0.483105 6.3009e-06
16:3333367 A C 1.951825 1.9839e-05
16:3339435 C G 0.480460 8.2146e-06
16:3344618 A G 1.321487 1.5879e-05
16:3345100 C G 0.040016 -1.5323e-05
16:3346229 T G 0.481136 8.2334e-06
16:3357429 T A 0.101240 -1.1518e-05
16:3358384 G A 0.056043 9.6447e-07
16:3361884 T C 0.020379 -1.3673e-05
16:3367061 A G 0.451238 1.7377e-05
16:3367229 C T 0.492352 6.8377e-06
16:3370356 G C 0.227152 -1.1771e-05
16:3370894 T C 0.100288 -1.0661e-05
16:3372419 T C 0.083928 -8.4044e-06
16:3376824 G C 0.742460 -1.5310e-05
16:3377582 C T 0.330602 3.0080e-05
16:3377680 G A 0.073987 2.6268e-05
16:3378146 G C 0.408757 6.5119e-07
16:3378342 G A 0.063539 -4.4797e-06
16:3378450 T G 1.621440 -2.6969e-06
16:3378831 C G 0.107173 -6.6061e-06
16:3390892 T C 0.064083 3.9142e-06
16:3392971 T C 0.102035 -2.4014e-05
16:3398174 C T 1.637535 -7.3710e-06
16:3401696 T C 0.290141 3.4496e-05
16:3406516 G A 0.705035 -2.4109e-06
16:3406626 A G 0.583161 6.7229e-06
16:3406838 A G 0.026321 -9.7375e-06
16:3411855 A C 1.035719 -1.1618e-05
16:3412610 G A 0.023115 -1.4405e-05
16:3416664 T C 1.300368 7.7937e-06
16:3417465 C A 1.417372 -3.2190e-07
16:3422949 G A 0.037289 -3.3883e-05
16:3425325 G A 0.581172 -8.7284e-07
16:3426917 G T 1.609891 -7.7429e-05
16:3431694 T C 0.071988 3.3457e-05
16:3434699 G A 0.402831 3.2831e-05
16:3437268 A G 0.241479 3.5026e-07
16:3447282 G C 0.562167 3.6806e-06
16:3452193 G T 1.756824 -2.8509e-05
16:3458609 A G 0.037214 -1.4831e-05
16:3464033 G C 1.725563 -1.8103e-05
16:3466095 G A 0.116240 -1.2656e-05
16:3480168 G A 0.026624 -1.4170e-05
16:3482002 T G 0.479814 5.0418e-05
16:3485355 T C 0.043956 -1.8189e-05
16:3493240 C A 0.481486 4.8754e-05
16:3494254 C G 0.146254 -2.2662e-05
16:3504956 T C 0.093199 3.7265e-06
16:3507139 A G 0.185294 -1.6254e-05
16:3507171 T C 0.082820 3.3873e-06
16:3511318 G A 0.061336 5.8433e-06
16:3512866 T G 0.399792 4.4303e-05
16:3514777 C T 0.400377 4.4436e-05
16:3515328 A G 0.029439 5.2555e-06
16:3517427 C A 0.150231 -3.2066e-05
16:3517581 C T 0.662316 1.3415e-05
16:3521049 A G 0.072607 1.3357e-05
16:3522080 A G 0.043518 1.2731e-05
16:3534028 A G 0.148304 -3.3012e-05
16:3538990 A G 1.466153 -1.1743e-05
16:3540968 C A 1.717033 -4.0690e-05
16:3544349 C A 0.023357 6.1559e-06
16:3547594 T G 0.034811 1.1806e-05
16:3548192 T C 0.041954 3.5998e-06
16:3551067 C T 0.026644 7.6858e-06
16:3554423 T C 0.083398 6.0652e-06
16:3554545 A T 0.392346 7.2899e-07
16:3558944 G T 0.604873 -5.0985e-06
16:3578129 T C 0.053513 -1.4750e-05
16:3580784 G A 0.056522 2.2843e-05
16:3582991 A G 0.079607 1.1083e-05
16:3584140 C T 1.896873 1.0288e-05
16:3586230 T C 0.396464 -5.1304e-07
16:3594316 T C 0.036062 2.5585e-05
16:3594622 T C 0.129006 1.1067e-05
16:3597075 T C 0.024856 1.1055e-05
16:3613928 G A 0.131838 1.2570e-05
16:3620927 C T 0.129431 2.6897e-05
16:3629227 T C 0.468975 -1.0906e-05
16:3630695 C G 0.202806 1.1689e-05
16:3633657 G A 0.131832 1.0589e-05
16:3634746 A C 0.286802 1.3713e-05
16:3639139 G A 1.009791 1.0894e-05
16:3639827 A G 0.114815 -4.4465e-05
16:3640274 A G 0.160427 2.5329e-05
16:3640784 A G 0.128483 1.0872e-05
16:3652661 A G 0.029058 -1.9460e-05
16:3656625 A G 0.128806 1.1926e-05
16:3658876 A G 0.020678 -2.8534e-05
16:3661815 C T 0.344671 1.8379e-05
16:3682548 G T 0.074096 -1.2946e-05
16:3686163 C A 0.028151 2.6264e-05
16:3687973 T G 0.105857 4.5485e-05
16:3695190 G A 0.077822 1.2477e-05
16:3695354 A G 0.417597 3.0722e-06
16:3696943 G A 0.122414 3.0704e-05
16:3699822 T G 0.373678 2.3161e-06
16:3706668 C A 0.028847 8.6978e-07
16:3707747 A G 0.598301 2.1400e-05
16:3708170 T C 0.084424 1.7033e-05
16:3709326 T C 0.078631 1.2539e-05
16:3718703 A G 0.205359 5.5528e-06
16:3718728 C T 0.426838 3.5114e-08
16:3721773 C G 0.374521 1.0155e-05
16:3723832 T G 0.710777 8.6792e-06
16:3724465 C G 0.841993 2.5598e-05
16:3726075 A G 0.121292 3.1087e-05
16:3726631 T C 0.084826 7.5248e-07
16:3730461 A G 0.344388 -3.9307e-06
16:3731307 T C 0.094535 -1.3191e-05
16:3738887 T C 1.341920 3.6602e-05
16:3747042 T G 1.389511 1.9592e-05
16:3747096 A G 0.049420 -8.7257e-06
16:3749334 T C 0.396409 1.3830e-06
16:3750088 G T 0.035103 1.4006e-05
16:3751004 C G 0.111936 3.4116e-05
16:3751763 T C 0.049576 -1.1272e-05
16:3753681 A T 0.108570 4.7672e-05
16:3754911 C T 0.390072 -2.1426e-05
16:3756855 C T 0.024577 4.2510e-05
16:3760336 G A 1.066256 -2.6103e-05
16:3763734 C T 0.348893 -1.4222e-05
16:3765035 A C 0.161009 2.0346e-05
16:3768327 A G 0.068683 6.0749e-06
16:3772906 C T 0.248724 5.9761e-07
16:3777836 C T 0.064131 1.3662e-05
16:3784148 A C 0.047659 -6.2312e-06
16:3791261 G A 1.293452 -1.4754e-05
16:3796252 C T 0.078002 -2.4115e-05
16:3804241 C T 0.056553 -1.3774e-05
16:3808744 A G 0.031618 9.0255e-06
16:3811556 G A 0.893218 2.4555e-05
16:3828172 G A 0.045942 -2.0643e-05
16:3828348 G A 0.216698 1.3076e-05
16:3832471 G A 0.716067 -1.5083e-06
16:3833306 G A 0.077482 5.7550e-06
16:3839535 C T 0.471365 -2.6695e-05
16:3840952 C T 0.063437 1.3546e-05
16:3847852 A G 0.067537 3.8032e-06
16:3857035 G T 0.109158 -6.6077e-06
16:3860539 A G 0.022133 -2.3444e-05
16:3876864 C T 0.070417 -5.3188e-05
16:3880659 G A 0.095521 6.4317e-06
16:3889005 G T 0.034274 -3.9626e-06
16:3899153 A G 0.053506 1.0475e-05
16:3902153 C A 0.451371 -2.6199e-05
16:3912314 C T 0.502956 -2.6582e-05
16:3916327 G T 0.199250 3.5557e-05
16:3924937 T C 0.203836 1.5734e-05
16:3928215 T C 0.434576 3.6356e-05
16:3949053 C T 0.571949 -1.9972e-05
16:3957681 T C 0.206951 3.4903e-06
16:3962541 C A 0.054564 2.9522e-05
16:3962620 G A 1.283457 -3.1936e-05
16:3966969 T G 0.032176 -1.0763e-05
16:3970348 T G 0.024907 -1.0070e-05
16:3970605 T C 0.579619 -7.8834e-06
16:3980445 C T 0.767255 7.8182e-06
16:3985081 T G 0.533235 -8.3622e-06
16:3989332 C T 0.135704 7.7414e-06
16:3994927 C G 0.180282 4.9729e-05
16:3998470 G T 0.156494 -3.7250e-06
16:4001196 G C 0.026794 -1.0856e-06
16:4002320 G C 0.772304 -2.9373e-05
16:4004793 G A 1.078900 1.7280e-05
16:4006876 T C 0.027610 -7.6829e-06
16:4007086 T C 1.530576 1.0579e-06
16:4010921 G C 0.074854 -2.9830e-06
16:4013467 T C 1.241544 -1.8809e-05
16:4016377 C T 0.132046 2.8121e-05
16:4016676 G A 1.690640 1.7925e-05
16:4022167 A G 0.047309 1.9371e-05
16:4027423 T C 1.621233 8.9992e-07
16:4028060 G A 1.544584 -6.8080e-06
16:4032021 T G 0.044395 1.2008e-05
16:4032581 C T 1.668436 8.2494e-06
16:4033436 C T 0.607579 9.2220e-06
16:4033522 T C 0.089242 5.5785e-06
16:4033751 A C 0.140130 -3.4207e-06
16:4037038 A C 0.136003 5.5511e-06
16:4037568 A G 0.537175 -5.0174e-06
16:4038359 G A 0.195072 2.7252e-06
16:4038387 A G 1.149776 1.7651e-05
16:4039351 A G 1.885280 1.0787e-05
16:4046041 G C 0.133290 4.2082e-06
16:4047746 C T 1.032958 3.1541e-05
16:4052680 C T 0.111161 2.7405e-06
16:4052717 A G 0.240286 1.2822e-05
16:4056927 G A 0.121894 2.5357e-05
16:4057133 T G 0.222882 -6.6428e-06
16:4057778 T C 0.049277 2.2871e-06
16:4061031 C G 0.921417 -1.5621e-05
16:4061307 A G 0.031880 4.4377e-07
16:4062626 G C 0.130312 -2.3065e-06
16:4063716 T C 0.096603 -1.1874e-05
16:4063962 C T 0.029085 8.2220e-06
16:4065583 G A 1.214474 -2.1686e-05
16:4066191 C T 0.148460 1.6033e-05
16:4073188 T C 0.163627 -9.9538e-06
16:4075930 G A 0.167169 -7.8769e-07
16:4076047 C T 0.242465 1.8395e-05
16:4076596 A G 0.245522 1.5229e-05
16:4076626 C T 0.046425 1.0797e-05
16:4076752 G A 1.268865 -2.2410e-05
16:4077138 G T 1.505006 1.6459e-05
16:4078592 A G 0.042086 -9.7323e-06
16:4078605 T C 0.041162 -1.1138e-05
16:4080940 C T 1.139321 -3.4317e-05
16:4089074 C T 1.788630 -2.4688e-05
16:4094924 T C 0.055193 3.4538e-06
16:4095151 C T 0.051110 6.3646e-06
16:4096394 G A 0.225041 -9.4513e-06
16:4103871 C T 1.551798 -3.9652e-05
16:4107505 A G 0.039526 8.7634e-06
16:4108528 T G 0.111722 4.3793e-07
16:4118878 C T 0.286228 -2.8125e-06
16:4127276 T C 0.759034 1.0301e-05
16:4133076 A C 0.999153 -3.5059e-05
16:4136418 C T 0.636141 -5.6202e-06
16:4140932 C T 0.049593 -9.0955e-06
16:4149324 T C 0.369860 -5.3253e-06
16:4149754 T C 0.027661 -3.1937e-06
16:4151670 T C 0.022928 3.4734e-05
16:4154278 C A 0.054900 -1.1874e-06
16:4156809 G A 0.068411 -5.7326e-06
16:4157789 A G 0.040495 -1.0537e-05
16:4164337 T C 0.124359 1.2480e-05
16:4164364 T C 0.497438 3.0045e-06
16:4165535 T C 0.044021 8.8016e-06
16:4169262 C T 1.532235 -2.2943e-05
16:4171105 A C 0.306181 9.6604e-06
16:4173727 T C 1.854814 -1.7978e-05
16:4175005 T C 0.823138 6.8362e-06
16:4175546 C G 0.065185 -3.4151e-05
16:4181723 A G 0.825171 5.5112e-06
16:4183048 G T 0.046037 9.4601e-06
16:4188585 T C 0.103045 2.5137e-05
16:4193939 A T 1.019947 9.3765e-06
16:4194688 G A 0.874734 -1.1242e-06
16:4197370 A G 1.252705 -1.4317e-06
16:4197996 G T 0.303968 -2.1475e-05
16:4200614 C T 0.046795 -8.6643e-06
16:4202742 T G 0.065345 2.4595e-06
16:4206105 C G 0.704487 1.4067e-05
16:4208247 C A 1.495422 1.2086e-06
16:4210803 G A 0.831229 6.6419e-06
16:4213369 A G 0.592256 -6.5027e-06
16:4215719 C T 0.080712 -7.0696e-06
16:4218560 T C 0.069734 -2.1263e-05
16:4227922 G C 0.302067 5.5347e-06
16:4231609 A G 0.781721 2.4518e-06
16:4235142 A C 1.616701 1.3231e-05
16:4237772 A G 0.178994 -4.5283e-06
16:4237833 A C 0.030041 -9.9178e-06
16:4241813 T G 0.027389 2.1339e-05
16:4244404 G T 0.979037 1.8239e-05
16:4252647 T C 0.365318 -1.0524e-05
16:4253131 A G 0.407945 -9.6250e-06
16:4253770 G C 0.041964 -4.8215e-06
16:4253834 C T 0.155821 9.9801e-06
16:4256463 C T 0.411426 -1.2469e-05
16:4257281 C A 1.126290 -3.8183e-05
16:4258585 C G 0.463372 -1.1576e-05
16:4259669 C T 1.026107 -4.3384e-05
16:4264223 G C 1.229804 -2.6187e-05
16:4267170 A G 0.038469 -2.3988e-06
16:4268935 C A 0.109903 -1.7818e-06
16:4272195 G T 0.561606 -1.7247e-05
16:4276056 G A 1.728908 -4.5588e-06
16:4277445 C G 0.575281 -1.3663e-05
16:4280680 T C 0.034875 1.7755e-06
16:4281391 G T 0.443745 3.6792e-06
16:4282449 T G 0.083510 3.6894e-06
16:4295553 T C 0.158534 2.7412e-05
16:4299975 C T 0.033519 -1.0914e-05
16:4304349 A G 0.633829 5.8041e-06
16:4306917 T C 0.178630 -4.5924e-06
16:4314529 A C 1.003080 -3.4681e-06
16:4317553 A G 0.544288 -1.3489e-05
16:4338359 C T 0.492702 6.7676e-06
16:4341782 A G 0.056056 1.5917e-05
16:4343616 T C 0.057566 2.0423e-05
16:4351143 T C 0.323191 3.7692e-06
16:4360284 G A 0.607382 -1.0602e-05
16:4360314 C G 0.466197 -5.3816e-06
16:4367269 A G 0.130461 -1.1784e-05
16:4370921 T C 0.203143 -9.5401e-07
16:4371526 G A 0.230372 1.3466e-05
16:4372582 T G 0.057369 2.3200e-05
16:4378916 A G 0.103106 4.6697e-06
16:4383398 T G 0.057358 -2.2259e-05
16:4386159 C T 0.075071 3.6436e-05
16:4389830 A C 0.058939 5.5609e-06
16:4390292 A G 0.032781 -1.6159e-06
16:4390358 T G 0.090755 1.4468e-05
16:4391040 C T 0.243533 2.3813e-05
16:4391463 T C 0.057923 -1.9339e-05
16:4393196 G A 0.078179 6.2888e-06
16:4395241 G A 1.920747 8.5950e-06
16:4400917 A G 0.053809 -1.8889e-05
16:4403664 T C 0.124991 6.3649e-06
16:4414888 T C 0.023075 -1.4130e-05
16:4414987 A G 1.111827 -6.1076e-06
16:4417797 C A 0.063787 3.5497e-05
16:4428251 A G 0.123594 3.7569e-05
16:4428884 A G 1.314147 -3.5282e-05
16:4432029 C A 1.544794 -1.6079e-05
16:4440397 C G 1.479742 -2.0616e-05
16:4443165 A C 0.029708 -3.8420e-06
16:4445327 T C 1.436078 -1.5171e-05
16:4459268 T C 0.045809 3.3198e-05
16:4469001 C A 0.032298 -6.7819e-06
16:4469576 T G 0.030190 -4.5728e-06
16:4473904 C T 0.032733 3.3678e-05
16:4476089 C T 1.492175 -2.3833e-05
16:4477522 G A 0.186157 2.5410e-05
16:4484396 T A 1.439417 -3.9811e-05
16:4484613 G A 1.520656 -2.0239e-05
16:4486426 T C 0.024717 1.1753e-05
16:4487486 A G 0.033084 3.2954e-05
16:4489656 T C 0.137506 -1.1412e-05
16:4491061 A G 0.123781 2.7550e-05
16:4497537 C G 1.416665 -3.8477e-05
16:4497630 A G 0.031754 -1.8967e-05
16:4512101 A G 0.030007 1.6566e-05
16:4519439 A G 0.153580 -3.9286e-06
16:4523389 C T 0.065929 6.1947e-06
16:4525265 T C 1.442990 -2.6026e-05
16:4527109 C T 1.474850 -2.7343e-05
16:4529406 T G 0.085869 -1.1943e-05
16:4532067 C G 0.138084 -2.3569e-05
16:4535557 T C 1.388804 -2.6549e-05
16:4536621 C T 1.455345 -2.4192e-05
16:4539942 C A 0.133453 -1.1561e-05
16:4543202 A G 0.104405 1.1855e-05
16:4553192 C T 0.074048 1.7131e-05
16:4571247 G A 1.392618 -3.2684e-05
16:4577501 T C 0.021358 1.1877e-05
16:4590247 T G 0.078298 -2.9230e-07
16:4594232 A G 0.074048 -1.5354e-05
16:4594635 A G 0.596305 3.6723e-05
16:4600665 A G 1.893178 -6.2499e-06
16:4603765 G A 1.632874 1.4825e-05
16:4606635 A G 0.031979 3.8568e-05
16:4625274 G A 0.351154 -4.9402e-06
16:4648981 C G 0.128602 -1.0213e-05
16:4654871 G A 1.614032 7.8237e-06
16:4658798 T C 0.051096 5.7487e-06
16:4666537 G A 1.629664 1.1959e-06
16:4670649 T C 0.055604 -2.6126e-06
16:4677190 T C 1.612709 -1.6614e-07
16:4684448 A G 0.408519 3.9239e-06
16:4692091 G A 0.559900 2.4926e-05
16:4693712 G A 0.193657 -9.6869e-06
16:4696654 C T 0.056644 -3.4449e-06
16:4699319 G A 0.055465 7.2515e-06
16:4705029 A G 0.038170 1.3589e-05
16:4706180 C A 0.076765 1.4841e-05
16:4709636 G A 0.931806 1.2486e-05
16:4710219 G A 0.051018 1.1031e-05
16:4711326 C G 1.055930 2.0627e-05
16:4712148 A G 0.964373 1.7111e-05
16:4715340 A G 0.049070 3.7933e-06
16:4719981 A G 0.911863 -6.0248e-06
16:4721221 A G 0.025352 -4.7404e-06
16:4721288 G T 0.047621 -9.1633e-06
16:4721468 C T 1.233207 5.4302e-06
16:4723903 T C 0.067303 -1.5723e-05
16:4733253 T C 0.036732 8.2396e-06
16:4734706 T C 0.050719 -8.5766e-06
16:4736316 T C 1.185532 1.5873e-05
16:4741636 C T 1.198512 2.1073e-05
16:4751045 T C 1.105133 1.1879e-05
16:4755108 A G 0.049913 -1.1036e-05
16:4756679 G A 1.022704 3.5910e-05
16:4762041 T C 0.049617 2.9151e-06
16:4763288 G T 0.049767 3.3965e-07
16:4764117 C A 0.066008 -2.6191e-05
16:4764349 T C 0.022242 7.3924e-06
16:4776805 A G 0.026542 3.4761e-05
16:4777459 A G 0.027202 2.2095e-05
16:4780262 A G 1.192178 4.3653e-06
16:4782221 G C 0.042569 -2.7075e-05
16:4789213 T G 1.239181 1.4715e-05
16:4790204 G C 0.097789 -5.6357e-06
16:4790446 T C 0.056369 6.0143e-06
16:4792982 T C 0.092659 2.7320e-06
16:4794873 T C 1.322786 8.0485e-06
16:4796393 G A 1.337538 7.2370e-07
16:4796399 T C 0.117573 3.8282e-06
16:4797356 A G 0.127357 -1.1078e-05
16:4797457 T C 1.209109 -5.6603e-07
16:4799041 G A 1.274080 3.0854e-06
16:4801723 A G 1.209262 2.1694e-06
16:4801939 T G 0.366484 8.1128e-06
16:4808523 C A 1.262708 3.0783e-06
16:4812705 G A 0.067228 -4.8703e-06
16:4814037 G C 1.374868 5.7075e-06
16:4814893 A G 1.123713 -1.1215e-05
16:4815346 G C 0.183655 1.9780e-05
16:4816102 C T 0.555004 1.5666e-05
16:4819496 G A 1.025448 3.7305e-05
16:4821770 G T 0.305443 1.8402e-05
16:4825510 C T 0.350454 3.4454e-05
16:4829684 T C 0.060547 -4.8691e-06
16:4833970 T C 0.526231 6.9495e-06
16:4834378 C A 0.880251 4.1932e-05
16:4837545 G A 0.551601 -8.2230e-06
16:4838617 C T 0.897706 1.7413e-05
16:4841375 A G 0.062900 1.0907e-05
16:4847081 T C 0.106567 9.7201e-07
16:4847590 A G 0.029075 -6.1127e-06
16:4863638 T G 0.047846 4.3332e-05
16:4864997 A G 0.123233 5.7034e-06
16:4867908 A G 0.188401 -7.8586e-07
16:4868438 C G 0.029337 -4.6044e-06
16:4873242 T C 0.754132 9.9486e-06
16:4874584 C A 0.173371 -2.2173e-06
16:4880827 A C 0.239082 2.4664e-06
16:4881524 T C 0.250829 8.2228e-06
16:4881601 T C 0.054615 -1.7541e-06
16:4882631 A G 0.020069 -3.7966e-06
16:4883678 C G 0.122298 -6.8082e-06
16:4884855 T C 0.064008 1.1742e-05
16:4886421 G A 0.084843 -7.4835e-05
16:4896433 G C 0.224932 -2.3148e-06
16:4898636 G A 0.291266 2.7361e-06
16:4908990 G A 0.049739 -1.7665e-05
16:4912332 G A 0.065185 -1.5800e-05
16:4919253 G A 0.259400 -9.3717e-06
16:4919320 T C 0.110552 6.7334e-06
16:4919596 G A 0.386896 -2.1766e-06
16:4919710 C T 0.844050 -7.9976e-06
16:4919907 G A 0.050494 -1.0434e-05
16:4920098 A C 0.084951 -1.5564e-05
16:4920335 G A 0.064597 4.2373e-06
16:4920412 C T 0.662275 1.3691e-06
16:4928257 A G 0.437693 1.5102e-05
16:4933364 A G 0.030190 1.3538e-05
16:4933939 C G 1.124474 -4.8963e-06
16:4935636 A G 0.170165 -2.3901e-06
16:4935985 G C 0.147664 -2.3299e-06
16:4938280 C T 1.128676 -5.2158e-06
16:4938335 G T 0.091156 -2.4046e-05
16:4942099 T C 1.122264 -2.2932e-06
16:4945687 T G 0.139077 -2.3190e-06
16:4952627 G A 0.132892 5.1392e-05
16:4953055 T G 0.285249 2.1007e-05
16:4954712 T A 0.349220 -3.2726e-06
16:4962113 G A 0.031023 -2.4296e-05
16:4962132 T C 1.555079 1.5514e-06
16:4964076 T G 1.317135 -9.5966e-06
16:4964139 C T 0.218058 3.6263e-05
16:4973010 T C 0.053823 4.0434e-05
16:4975279 A G 1.695549 -3.4740e-05
16:4979669 T C 0.088542 1.3102e-05
16:4983430 C T 1.795371 -4.2561e-05
16:4985608 G A 1.382344 -5.0634e-05
16:4985964 A G 0.130713 5.8815e-06
16:4986723 T A 0.329854 3.1320e-05
16:4988946 A G 1.276579 -2.7959e-05
16:4991374 T C 0.156504 2.0783e-05
16:4996094 A C 1.648190 -2.3307e-05
16:4997452 G T 0.397422 -1.4996e-05
16:4997689 G A 1.075581 -2.2762e-05
16:4999072 T C 0.399078 2.7964e-06
16:4999392 C T 1.652766 9.8793e-06
16:4999713 G C 0.407278 6.6025e-06
16:4999985 G T 1.810688 -2.1216e-05
16:5000031 A C 0.253239 1.0032e-05
16:5001166 C A 0.650097 -8.6578e-07
16:5001380 G A 0.212316 9.4740e-06
16:5004839 G A 0.509528 -3.6810e-06
16:5008790 A G 0.213101 4.6946e-06
16:5010834 C T 0.972890 -4.2681e-06
16:5020148 C G 0.040118 5.9433e-06
16:5027662 T G 0.168454 -3.4304e-05
16:5030781 A G 0.075316 -1.0306e-05
16:5044649 G T 0.580319 3.8990e-05
16:5045553 C T 0.370373 -5.7441e-06
16:5048424 G C 0.075044 -1.1744e-06
16:5050720 T G 0.025924 -3.8735e-06
16:5050897 C G 0.977677 -4.7730e-06
16:5053161 G T 1.550917 8.7125e-06
16:5055449 T G 0.574533 3.5169e-05
16:5058824 G C 0.117879 -2.3355e-05
16:5060568 T C 0.559131 1.7412e-05
16:5061113 A G 0.038122 -1.1979e-06
16:5061948 C T 0.863388 1.3819e-06
16:5063336 T C 0.508858 2.0333e-05
16:5064228 T G 0.517130 1.0161e-05
16:5064917 T C 0.519065 2.6762e-05
16:5065190 T C 0.033073 -9.7520e-06
16:5068152 T C 0.343841 6.7802e-06
16:5074952 T C 1.474425 -9.2585e-06
16:5080891 A G 0.217755 3.4145e-06
16:5083209 A G 0.283487 9.3696e-07
16:5085336 C T 0.739897 -5.3636e-07
16:5090928 G C 0.244930 -2.7939e-05
16:5090995 T C 0.269218 2.4219e-05
16:5097947 G A 0.691177 7.6182e-06
16:5102930 C A 0.091401 5.3295e-06
16:5105365 T C 0.322759 1.2085e-05
16:5110626 C T 0.336994 2.2608e-05
16:5112951 G A 0.663968 9.1377e-06
16:5116161 A G 0.314997 4.5163e-06
16:5117399 G A 0.030527 1.1738e-06
16:5117607 A G 0.083891 -8.8910e-06
16:5117847 T C 0.714262 2.2204e-05
16:5120785 T C 0.139005 -7.2067e-07
16:5122768 G T 1.102777 1.5865e-06
16:5122880 T C 0.181238 1.3662e-05
16:5123270 T C 0.591399 -8.0031e-06
16:5123474 G A 0.182662 1.3425e-05
16:5126627 A C 1.089347 -9.6097e-07
16:5132472 T C 0.604862 -4.1632e-06
16:5137069 G C 0.833987 3.2635e-06
16:5137256 A G 0.039047 7.2434e-08
16:5138567 A G 0.600786 3.6131e-06
16:5140764 T C 0.716496 -4.0433e-06
16:5150990 T C 0.177263 2.2286e-05
16:5155271 C T 0.323024 9.8327e-06
16:5157528 C T 1.198057 -9.8693e-06
16:5170909 C T 0.036157 3.5783e-06
16:5174275 A C 1.298209 2.0298e-05
16:5176121 A G 1.188435 1.0048e-06
16:5182520 C T 0.170885 2.4222e-05
16:5186695 G C 0.238732 -2.7812e-06
16:5188208 T C 1.006310 -3.3609e-06
16:5192950 C T 0.520258 -2.3508e-06
16:5193105 G C 0.113646 -7.0140e-06
16:5193440 T C 1.492808 1.5609e-05
16:5193870 C A 0.105741 3.2845e-06
16:5194458 T C 0.611676 2.6150e-05
16:5194912 A G 1.751368 1.4789e-05
16:5197922 G C 0.869063 3.1014e-06
16:5203020 C T 1.414653 2.7239e-06
16:5206991 G C 1.377785 7.6659e-06
16:5207989 C T 1.553525 2.2143e-05
16:5210182 T C 0.036106 -9.2755e-06
16:5215420 T G 0.241092 1.1625e-05
16:5219420 T C 0.026022 -1.3035e-06
16:5222912 A G 1.736544 1.2475e-05
16:5224683 T C 0.121649 8.3529e-07
16:5233074 A G 1.460363 1.8061e-06
16:5234207 G A 0.217646 -1.2106e-05
16:5234811 G A 1.711603 2.3134e-05
16:5237750 A G 0.120024 7.9436e-07
16:5240836 G C 0.098262 1.5301e-05
16:5244289 A G 0.025274 -3.3146e-05
16:5244450 C T 0.074419 -2.9092e-05
16:5246014 T C 1.011342 2.3907e-05
16:5246225 A G 0.118732 1.1624e-05
16:5266614 G A 0.409424 -7.9550e-06
16:5266811 G A 0.500151 -2.3060e-05
16:5266849 A G 0.095770 1.6983e-05
16:5267299 C T 0.804830 -2.0110e-05
16:5269633 C T 0.047591 -1.4433e-05
16:5270834 T C 0.175162 7.6091e-06
16:5271209 T C 0.081086 -2.4435e-05
16:5275418 G A 0.259097 -1.6401e-06
16:5277515 C T 0.524263 -4.4776e-05
16:5278035 G C 0.033866 -6.2951e-06
16:5285345 A G 1.047251 5.1565e-06
16:5285404 T C 0.089534 -6.2262e-06
16:5285771 G T 0.082133 5.5961e-06
16:5286719 A G 0.480898 8.8417e-06
16:5287376 T C 0.096096 -3.1294e-05
16:5306125 A G 0.615813 3.5027e-05
16:5307774 C T 1.698987 2.7118e-06
16:5318656 G A 0.361843 -1.4364e-05
16:5324072 T C 0.657685 1.9769e-05
16:5324518 G A 0.709890 -3.8519e-06
16:5331838 C T 0.283736 8.4844e-06
16:5338313 G C 0.244991 -5.5295e-06
16:5347457 G A 0.174781 -3.2746e-06
16:5347954 T C 0.045605 1.2024e-05
16:5348407 T C 0.090024 -2.0610e-05
16:5351111 C T 1.613148 3.8290e-06
16:5353565 G A 1.392581 4.2555e-06
16:5354972 A G 0.023449 3.3712e-06
16:5358834 T C 0.399993 3.4319e-06
16:5359736 G A 0.057188 1.3066e-05
16:5363961 C T 1.358025 9.7611e-06
16:5374035 C T 1.794882 8.3975e-06
16:5376507 T G 0.044150 8.1787e-06
16:5383635 A G 1.308279 -2.4741e-06
16:5389317 C T 1.724336 1.2504e-05
16:5389451 T C 1.918690 3.5844e-05
16:5394461 C T 0.040652 -1.9797e-05
16:5397799 G C 0.031972 5.0752e-06
16:5404050 C T 1.960161 2.1076e-05
16:5405424 G A 0.103831 1.9687e-05
16:5405629 C G 1.587170 -4.1500e-06
16:5407062 A G 0.842683 -2.6884e-05
16:5407913 C T 0.037602 -7.6056e-06
16:5409673 T C 0.972128 -2.5187e-05
16:5410923 A G 0.134031 2.7046e-05
16:5411340 G A 0.166551 -9.4642e-06
16:5415368 T C 0.818048 -5.0349e-06
16:5418092 A C 0.408611 2.3868e-05
16:5420129 C G 0.082551 1.8539e-05
16:5425607 C T 0.263238 7.7577e-06
16:5426530 A G 0.022448 1.5288e-05
16:5426779 G A 0.292116 1.2174e-05
16:5428196 A C 0.109073 6.5937e-06
16:5428629 T C 0.095324 8.2976e-06
16:5431653 C A 0.259600 1.5187e-06
16:5431875 T C 0.033276 1.4269e-06
16:5436255 T G 1.102515 1.5349e-05
16:5438348 A C 0.058480 -3.8171e-06
16:5443044 A C 1.390846 1.1360e-05
16:5443564 G A 0.030660 3.5422e-06
16:5446891 T C 0.054407 1.8150e-06
16:5450721 A G 0.090469 1.3887e-05
16:5454133 T C 1.495878 1.0671e-06
16:5456077 G C 0.347428 7.7868e-06
16:5456806 C A 0.055992 1.6717e-05
16:5458293 G T 0.314099 -2.6800e-05
16:5460523 C T 1.221199 -1.3202e-05
16:5460977 G A 0.421112 -1.0936e-05
16:5461958 G A 0.588132 -1.4733e-05
16:5462905 A G 0.042229 1.5024e-05
16:5463532 A G 0.045221 -1.0071e-05
16:5464153 C T 0.027681 3.4934e-06
16:5464316 T G 0.723802 -3.5823e-05
16:5464448 C A 0.081592 2.8937e-06
16:5464736 G A 0.110481 1.4726e-05
16:5468419 A G 0.067758 -4.9712e-06
16:5468780 C G 1.637399 5.7064e-05
16:5468830 G A 1.051596 1.4730e-05
16:5470156 A T 1.028389 2.1772e-05
16:5473749 T G 0.034087 1.7593e-05
16:5473828 T G 0.657481 -4.6236e-05
16:5476145 G T 0.033301 2.0450e-06
16:5477673 C A 1.231212 2.2182e-05
16:5479684 T G 1.215042 2.2433e-05
16:5484804 A C 0.065739 -8.6360e-06
16:5488578 A G 0.062472 -1.0749e-05
16:5488791 T C 0.103154 -6.5087e-08
16:5489505 G C 0.031418 9.2210e-07
16:5490733 T G 0.061343 6.6352e-06
16:5490855 G A 1.079889 -1.0233e-05
16:5492498 A G 0.036018 9.3588e-06
16:5493269 G C 0.110661 -1.0792e-05
16:5495662 G A 0.083687 3.1456e-07
16:5498444 C A 0.337279 -3.7104e-06
16:5499928 C A 1.278214 1.5449e-05
16:5502949 C A 0.951617 1.3994e-05
16:5503214 A G 0.200352 -4.8254e-06
16:5503542 A G 0.064719 5.8339e-07
16:5503678 A G 0.275222 -5.8141e-06
16:5503803 T C 0.049780 2.1858e-05
16:5504137 T C 0.277793 -1.5953e-05
16:5507463 G A 0.084540 1.1210e-05
16:5515663 T G 0.032288 -3.8627e-06
16:5517571 C T 0.120745 4.9493e-06
16:5519600 T C 1.573424 4.0705e-06
16:5519877 G C 0.081926 -2.0551e-06
16:5520077 A G 0.540847 -1.5710e-06
16:5521936 C G 0.086114 -7.7284e-07
16:5522348 C T 0.060731 -4.3229e-06
16:5522870 C A 0.034607 7.0959e-06
16:5522948 T C 0.051409 1.3661e-05
16:5525211 G A 0.032665 9.9408e-06
16:5525663 T C 0.166068 1.9719e-07
16:5527411 T G 0.849024 6.3720e-06
16:5528520 G A 0.039526 9.9017e-06
16:5530873 G T 0.033634 3.6137e-06
16:5531056 C T 0.071563 -4.2617e-07
16:5531314 G C 0.326315 9.8777e-06
16:5531735 G A 0.475584 -1.5426e-05
16:5532193 G T 0.652025 -7.3374e-06
16:5536742 C T 0.647826 -1.8392e-06
16:5538921 A G 1.569256 -4.1483e-06
16:5542588 C A 0.039023 1.6081e-05
16:5546656 A G 0.074776 3.0402e-05
16:5549429 G A 1.928502 1.3795e-05
16:5550764 C T 0.253691 1.1067e-05
16:5553190 A G 0.057539 1.4240e-05
16:5555257 T C 0.574968 -7.1124e-06
16:5556569 T C 0.145890 -1.7200e-05
16:5557219 G A 0.049726 -1.0251e-05
16:5558367 T C 0.052932 -6.8704e-06
16:5560821 T C 0.037493 -1.3483e-05
16:5563370 C A 1.038017 -1.5087e-05
16:5568266 T G 0.026712 1.2654e-05
16:5568379 T C 0.308408 -6.9324e-06
16:5570295 G A 0.032200 -5.1425e-06
16:5570974 C T 1.127759 -3.3694e-05
16:5571609 G A 0.829662 6.9152e-06
16:5578496 G A 0.549143 -5.4962e-06
16:5584702 T G 0.097901 -1.0678e-05
16:5587573 C T 0.118892 -6.5604e-06
16:5590567 G T 1.496126 2.1155e-05
16:5593246 T G 0.596179 1.4139e-05
16:5593416 A G 0.056988 3.0328e-05
16:5596301 A C 0.029194 -2.7374e-05
16:5597857 A G 0.055302 -4.0998e-06
16:5600603 G A 0.053734 -2.2737e-06
16:5601104 G T 0.108325 -7.4965e-06
16:5602078 A G 0.038160 -2.3104e-05
16:5606416 C T 0.853196 3.4904e-06
16:5610019 C T 0.486198 2.2330e-05
16:5613882 A G 0.056957 3.1192e-05
16:5617802 G A 0.096354 -1.9714e-05
16:5618520 G C 0.033723 2.1968e-05
16:5621105 T C 0.874815 5.9052e-06
16:5624039 A C 0.699225 -5.7669e-08
16:5627737 G A 1.768965 1.6536e-05
16:5628412 A G 0.032326 2.1279e-05
16:5630327 C T 0.078682 -1.5161e-05
16:5630624 C T 0.054169 1.4636e-05
16:5633106 A G 1.380015 -1.0129e-05
16:5633323 G A 0.089504 -6.1507e-06
16:5635692 T C 0.410712 -1.9620e-06
16:5635779 G A 0.263173 -9.2686e-06
16:5640186 A G 0.969072 -3.4814e-06
16:5640262 G A 0.024914 -7.0822e-06
16:5640443 G A 0.343518 -3.3716e-05
16:5645842 A G 0.221947 -2.9452e-05
16:5649773 G C 0.115774 -2.9676e-05
16:5651592 G A 0.431978 5.3276e-06
16:5658051 T C 0.025696 3.3373e-06
16:5659047 A G 0.171616 -1.3126e-05
16:5660281 C G 0.158160 1.0675e-05
16:5663359 G A 1.492186 1.9965e-05
16:5664543 C T 0.082534 4.7816e-06
16:5666157 T C 0.153366 2.9981e-06
16:5667393 T C 1.374997 -5.4307e-06
16:5670080 T C 0.025006 -2.3230e-06
16:5674990 G C 0.024890 -1.6811e-06
16:5679834 G C 1.381351 -3.2413e-06
16:5679973 G A 0.376109 1.2064e-05
16:5680104 C T 1.759775 1.1358e-05
16:5686848 G C 0.958464 7.2381e-06
16:5687657 C G 0.096932 1.2974e-05
16:5687786 T C 0.078985 -2.1943e-05
16:5688179 A G 1.839165 1.2316e-05
16:5689604 G A 1.441460 -3.7225e-07
16:5693358 A G 0.022619 3.1686e-06
16:5693834 T C 0.067493 -2.8210e-05
16:5694562 A G 0.343647 2.7621e-05
16:5710377 G A 0.228369 -1.1586e-05
16:5714617 A G 0.279278 -2.3434e-05
16:5720230 G A 0.323554 -2.4888e-05
16:5720561 G A 1.454437 4.7380e-05
16:5721431 C A 0.278459 3.3856e-05
16:5734685 T C 0.124359 -1.7695e-05
16:5741267 C T 0.410899 -1.1962e-05
16:5750413 G A 0.131638 -2.7684e-06
16:5753128 T C 0.081660 -3.6544e-06
16:5755043 G A 0.421816 -5.4629e-06
16:5763517 T C 0.055937 1.8031e-05
16:5764455 T C 0.360643 1.5727e-05
16:5766211 C T 1.637120 3.0090e-05
16:5768543 C T 0.061255 3.1993e-05
16:5775133 C A 0.086250 -1.7633e-05
16:5775952 A C 0.030826 -6.3523e-07
16:5778656 A G 0.028732 -6.8038e-06
16:5778928 C A 0.509576 1.7992e-05
16:5783022 C G 0.351892 2.4936e-05
16:5785027 G A 0.025448 -7.7144e-06
16:5785134 G C 0.963170 -1.5031e-05
16:5785435 C T 0.850190 2.4613e-06
16:5794214 T C 0.849459 -3.0952e-06
16:5806142 A C 0.072100 -2.5065e-05
16:5807895 A C 0.088276 -3.4990e-05
16:5812004 G T 0.075673 -5.8235e-06
16:5814746 G C 0.056621 -2.7814e-06
16:5817284 A G 0.039373 4.2976e-06
16:5819888 C A 0.086804 -3.3854e-05
16:5823429 T C 0.218796 -5.3395e-06
16:5823677 G A 0.583729 2.2650e-05
16:5826507 A G 0.033777 -3.9036e-06
16:5828815 T C 0.172874 1.6176e-05
16:5832894 G A 0.583175 2.3406e-05
16:5839385 A G 1.484662 3.1385e-05
16:5840232 G C 1.965842 1.9317e-05
16:5840454 A G 0.554644 3.1591e-05
16:5842091 T G 0.526582 4.0538e-05
16:5844365 C T 0.488690 3.7212e-05
16:5846518 T C 0.884416 2.3265e-06
16:5850880 G A 0.091336 -1.2533e-05
16:5853760 A C 0.962425 -3.4261e-06
16:5854437 C G 0.917469 -5.6065e-06
16:5854974 G A 0.033162 -2.8681e-05
16:5855169 G C 0.082024 -1.2991e-05
16:5855491 A G 0.126218 -2.2344e-05
16:5856462 T C 1.269375 -9.6734e-06
16:5864337 G C 0.023619 -1.2700e-06
16:5867688 T C 1.413361 -6.0232e-07
16:5869227 A G 0.109614 -7.7534e-06
16:5872970 T C 0.319957 1.0655e-05
16:5876251 C G 0.067935 -1.7300e-05
16:5878438 T C 0.317747 -2.5625e-06
16:5881962 T C 0.055947 9.6103e-06
16:5883696 C T 0.053619 -8.1947e-07
16:5887364 T C 0.895833 -3.5962e-06
16:5888786 A C 1.604604 2.5736e-05
16:5889028 G A 0.130206 4.2226e-05
16:5889456 C T 0.033522 -1.6056e-05
16:5889788 T C 0.211245 1.3484e-05
16:5891004 C G 0.295523 2.4719e-06
16:5891580 C T 0.815277 -1.2988e-05
16:5892126 C G 0.678445 -2.3392e-06
16:5894637 G A 0.437333 -7.4926e-06
16:5894706 A G 0.036755 3.9185e-06
16:5894782 C T 1.171028 -1.5027e-05
16:5896688 C G 0.286863 1.6722e-05
16:5900277 C T 0.625802 1.0945e-05
16:5901423 C T 0.053347 -1.8052e-05
16:5901467 A G 0.054360 -9.0541e-06
16:5910875 A G 0.694791 1.0676e-05
16:5911942 A G 0.031146 2.5853e-05
16:5912395 G T 0.460564 7.1581e-06
16:5913582 G T 0.053659 -2.3112e-05
16:5917607 T C 0.027845 -9.1261e-06
16:5918187 C T 0.928675 7.4050e-06
16:5920565 T C 0.021011 -1.4306e-05
16:5921922 C T 0.245423 -4.2457e-06
16:5924291 C A 0.373576 6.1207e-07
16:5928063 T C 0.128554 2.0544e-05
16:5928452 A G 0.052942 -2.2028e-05
16:5928608 C A 0.054397 -2.4861e-05
16:5929642 G T 0.061839 1.2577e-06
16:5930036 G T 0.104055 2.2594e-05
16:5931210 C T 0.718155 -1.3188e-05
16:5934027 T G 0.803507 1.8715e-05
16:5941124 G A 0.104252 8.9140e-07
16:5943515 A C 1.784965 2.6852e-05
16:5943933 C T 0.546107 1.1359e-06
16:5944116 G A 0.029058 9.1205e-06
16:5947602 T G 0.094039 -2.2948e-06
16:5953286 T G 0.024509 9.3854e-06
16:5960848 G A 0.839226 -2.9208e-07
16:5961093 G C 0.058644 3.2671e-06
16:5963246 C A 0.409539 1.1735e-05
16:5966991 G A 0.601748 -1.7567e-06
16:5969197 A G 0.096337 1.8434e-07
16:5970846 T C 0.034988 -1.8810e-05
16:5971044 G C 0.039475 -9.6137e-07
16:5971114 A C 1.126909 -3.3916e-06
16:5971154 C G 0.024472 7.4858e-06
16:5975426 C T 0.126837 8.5090e-06
16:5979858 G A 0.372937 7.8065e-06
16:5981129 A G 0.193056 -1.7650e-05
16:5983416 C T 1.317431 -1.9333e-06
16:5985987 G T 0.710804 -1.6126e-05
16:5993630 T G 0.060520 1.5631e-06
16:5995816 G A 0.039421 1.7050e-05
16:5996245 G A 0.503436 -4.0627e-06
16:5996343 G A 0.635070 -2.1003e-05
16:5998711 T G 1.033556 -4.1341e-05
16:5999151 G A 0.285891 -6.0443e-06
16:6000231 G A 0.240568 8.4718e-06
16:6001049 G C 0.055074 2.0527e-05
16:6001706 C T 0.905648 4.8992e-07
16:6004211 G T 0.274590 2.7430e-05
16:6004975 T G 0.162610 -1.0218e-05
16:6006258 C T 1.535955 5.1129e-05
16:6008475 G A 0.352334 1.2113e-05
16:6009337 T C 0.033352 -2.1035e-05
16:6012106 T G 0.141691 -1.3348e-05
16:6013797 G A 0.513686 -1.1178e-05
16:6015697 T C 0.156436 1.9347e-05
16:6016237 G A 0.713487 2.4290e-05
16:6017534 T C 0.064818 -1.9007e-06
16:6017976 T C 1.260532 2.0377e-05
16:6018669 T C 0.352395 -6.9638e-06
16:6019825 T G 0.061258 3.5659e-07
16:6019941 A G 1.158697 6.6252e-06
16:6020084 A G 0.070506 -9.6160e-06
16:6021733 T C 0.179269 6.2666e-06
16:6022280 A G 0.496119 -9.7605e-06
16:6022332 T C 0.057049 -1.7370e-05
16:6025678 C T 0.073729 3.6666e-05
16:6026219 A C 0.936114 1.5666e-05
16:6028747 C G 0.236291 8.2706e-06
16:6030025 C G 0.125351 -1.4041e-05
16:6031218 G A 0.055346 2.9542e-05
16:6031238 G A 0.025053 -7.4490e-06
16:6032094 G A 0.622844 2.3887e-06
16:6032937 C T 0.160873 -8.8699e-06
16:6033550 C T 0.684677 1.5783e-05
16:6036851 A G 1.003706 8.7042e-06
16:6038717 T G 0.548031 3.0796e-06
16:6039594 T C 0.032037 -1.6942e-05
16:6039692 G T 0.198465 -1.1306e-05
16:6040598 C T 1.399778 -1.8466e-06
16:6040634 A G 0.275029 1.7297e-05
16:6041410 A G 1.588560 -1.5513e-06
16:6043065 T C 0.074602 -1.9462e-06
16:6043106 A G 1.176373 1.2718e-05
16:6043978 T C 0.025482 1.8425e-05
16:6046935 G A 1.384051 -1.1913e-06
16:6047572 T C 0.127198 7.8144e-07
16:6050018 A G 0.079335 1.6422e-06
16:6050046 A G 0.134116 -8.5139e-06
16:6054581 G A 0.041767 -6.3044e-06
16:6054842 T C 0.184716 9.0424e-06
16:6056246 G C 0.173119 -1.6127e-05
16:6056611 A G 0.211003 1.3384e-06
16:6057886 A G 0.058069 3.1246e-06
16:6058514 C A 0.614226 -2.0453e-05
16:6059948 G A 0.042171 -1.5936e-05
16:6059981 C T 0.673165 2.0955e-06
16:6064447 C G 0.323051 4.9713e-05
16:6065280 G A 0.344266 -1.8438e-05
16:6065358 G A 0.301282 -6.0073e-07
16:6065424 A T 0.053809 1.6193e-05
16:6068679 A C 0.108420 -1.3941e-05
16:6070442 C T 0.118368 -6.5735e-06
16:6071498 A G 0.379502 2.3125e-05
16:6077103 C T 0.356458 2.1267e-05
16:6078181 A G 1.779505 4.8235e-06
16:6079213 G A 0.144472 -3.0433e-05
16:6080385 G T 0.062428 1.5773e-05
16:6081091 G A 1.885164 2.2216e-05
16:6082553 G A 0.936937 -1.2584e-05
16:6083610 A C 0.448348 -4.2717e-06
16:6085186 G C 1.567978 -2.9658e-05
16:6085403 G A 0.801675 -1.7664e-05
16:6086272 G A 0.231834 4.1765e-06
16:6087444 G T 0.066718 1.1718e-06
16:6087895 T C 0.113248 -4.0419e-05
16:6091112 T C 0.111225 -2.6426e-06
16:6091757 T C 0.169991 5.1830e-06
16:6098534 G T 0.025485 -2.3658e-06
16:6101236 T G 0.118463 4.9352e-06
16:6103206 G C 0.041719 -2.7344e-06
16:6108430 T C 1.631537 -3.4626e-05
16:6110547 T C 1.243050 -4.1135e-05
16:6113661 T C 0.928322 -2.4078e-06
16:6113694 G A 1.828969 -3.1416e-05
16:6113721 G A 0.837536 -1.6191e-05
16:6114071 A C 1.771920 -3.9854e-05
16:6117839 A G 0.945817 -6.3321e-06
16:6120557 T G 0.129642 2.5120e-05
16:6120699 C A 0.154638 -1.6156e-06
16:6120731 C T 0.598178 -1.9986e-05
16:6124569 G A 0.424536 -1.9194e-05
16:6125783 A G 0.060768 -9.0993e-06
16:6127045 C T 0.036018 -2.1377e-05
16:6127128 T G 1.001241 -2.1251e-05
16:6128020 T C 1.558910 -1.5254e-05
16:6130330 G A 1.950315 -4.1612e-06
16:6131131 A G 1.676357 -1.3258e-05
16:6134402 T G 0.132185 1.6798e-05
16:6134549 A C 1.129805 -3.5007e-05
16:6136219 G A 0.030527 4.0255e-05
16:6136770 T C 0.073967 1.8792e-05
16:6139660 G T 1.846654 -7.8745e-06
16:6140163 C A 0.950587 3.6271e-05
16:6140738 G A 0.045479 5.1013e-06
16:6141379 C T 0.034270 8.2003e-06
16:6143603 A G 0.055247 -1.7795e-05
16:6144648 T G 0.841599 -4.3280e-05
16:6147581 T C 0.100458 -1.3903e-05
16:6147645 G A 1.258587 4.4029e-05
16:6149244 A G 0.714150 -1.6989e-05
16:6155287 A G 1.251859 -9.8719e-06
16:6155800 T C 0.157432 7.0114e-06
16:6159498 A G 0.038425 4.1359e-05
16:6160840 A G 1.243509 -1.1529e-05
16:6162016 C T 0.026321 2.3178e-06
16:6167649 T C 0.029816 8.2413e-06
16:6174251 C A 0.898743 -1.1664e-05
16:6182155 A C 0.056675 3.1676e-06
16:6182336 A C 0.354316 1.2257e-05
16:6182713 T C 0.083581 2.3140e-07
16:6183829 G A 0.088708 -2.7034e-07
16:6184390 C T 0.148919 -9.8509e-06
16:6187307 C T 0.058018 3.2382e-06
16:6196401 G A 0.028548 -1.5557e-05
16:6202206 G A 0.177563 1.3669e-05
16:6203162 C A 1.158717 -2.0953e-05
16:6204132 T C 0.081035 -8.3485e-06
16:6208236 C G 1.288550 -1.5579e-05
16:6214147 T C 1.364828 7.4959e-06
16:6214224 G A 0.033770 -9.3282e-06
16:6214387 C G 1.085659 -6.0290e-06
16:6214950 A G 0.607032 5.6265e-06
16:6215084 G T 0.102260 2.3251e-05
16:6215488 C T 0.707969 6.7228e-06
16:6215611 A G 0.059585 9.4444e-06
16:6217523 C T 0.053714 -9.0591e-06
16:6217716 G A 0.338588 -7.6316e-06
16:6218584 T C 0.122009 2.1334e-06
16:6220319 T C 0.305287 -1.3366e-05
16:6220438 A G 0.534755 3.2291e-06
16:6220794 C T 0.031863 1.7305e-05
16:6221182 G C 0.068010 2.1969e-05
16:6221373 C A 0.036990 -1.4330e-05
16:6228641 C T 0.074871 7.3000e-06
16:6228691 G A 0.906172 -5.0733e-06
16:6232467 G A 1.939378 -2.8823e-06
16:6233684 G A 0.021789 1.8594e-05
16:6234270 C A 0.201620 1.4539e-05
16:6234399 A G 1.311485 5.6544e-07
16:6236409 A G 0.983429 1.5255e-05
16:6238085 A G 1.909096 2.7092e-06
16:6241565 C A 0.748325 -1.8791e-05
16:6243861 C T 0.142813 6.4375e-07
16:6244714 G A 0.249707 -2.2104e-05
16:6245333 A C 0.092825 5.1663e-06
16:6248247 T G 0.061901 -2.6582e-06
16:6254774 A C 0.115880 1.1050e-05
16:6255347 G A 0.059422 -8.8526e-06
16:6258596 T C 0.066358 -2.5741e-06
16:6258614 C T 0.838668 1.7837e-05
16:6259335 A G 0.538304 1.3959e-06
16:6263297 C T 0.144027 -7.8730e-06
16:6263447 C T 0.085064 -2.3889e-05
16:6266331 A G 0.879979 1.9027e-05
16:6268105 A G 0.057144 -4.3471e-06
16:6270845 G A 1.578504 9.2656e-06
16:6272098 T C 0.103239 -1.0543e-05
16:6279094 T C 0.470444 -1.5756e-05
16:6281970 T C 0.169723 6.7824e-05
16:6282815 T G 0.057511 1.2773e-05
16:6282928 T C 0.853916 -2.0458e-05
16:6283608 T C 0.031319 3.6057e-06
16:6287427 T C 0.222977 -1.1932e-05
16:6288625 G C 0.089038 -1.7585e-06
16:6292276 A G 0.212254 -3.5164e-06
16:6292720 C T 0.051589 5.3399e-06
16:6295154 T A 0.065209 -5.5927e-06
16:6298958 A G 0.036035 1.5046e-05
16:6300681 T C 0.079359 -2.2663e-05
16:6300731 G A 0.048376 1.6690e-05
16:6301513 G A 0.613376 2.5270e-06
16:6302521 T C 0.044279 1.5026e-05
16:6303301 G C 1.488456 1.1100e-05
16:6310233 A G 1.759333 1.3905e-05
16:6312886 A G 0.043977 -5.0606e-06
16:6317038 A G 0.057498 -4.5351e-06
16:6319034 G A 0.070084 -1.6055e-06
16:6320813 G A 0.076986 -4.9986e-06
16:6325482 G A 0.309989 -1.5048e-06
16:6331682 A C 0.056451 2.7410e-05
16:6332741 G T 0.039455 -2.6646e-06
16:6334582 C T 0.049583 3.3904e-05
16:6339309 A G 0.097085 -3.5008e-05
16:6339595 A G 0.383616 -2.3103e-05
16:6345924 A C 1.451972 3.0424e-05
16:6346816 G C 1.392540 3.5542e-05
16:6348513 A G 0.574267 6.6061e-06
16:6352110 G C 0.041308 2.0673e-05
16:6353064 G T 0.043521 -7.3376e-06
16:6356726 A G 0.113285 -2.0323e-05
16:6357060 A G 0.560196 3.1718e-06
16:6358757 C T 0.474571 3.9953e-06
16:6360454 A G 0.114982 -1.8320e-05
16:6360562 C T 0.601996 7.2270e-06
16:6360617 G A 0.144071 -5.1074e-05
16:6360774 G A 1.174754 1.5564e-05
16:6360887 C A 1.063223 8.2254e-06
16:6361405 G A 0.187099 3.7095e-06
16:6361632 C T 0.563368 -3.2076e-06
16:6363182 T G 0.736959 -1.3124e-05
16:6365217 T C 0.369037 -1.8976e-06
16:6371963 T C 0.025777 5.2661e-06
16:6374940 C T 0.419266 4.1783e-06
16:6380696 C T 0.034229 -2.1239e-05
16:6382806 A G 0.037898 -7.7931e-07
16:6397356 T G 0.129356 1.9763e-08
16:6397911 T C 0.048199 -1.1650e-05
16:6402573 C A 0.301452 -2.0770e-05
16:6404832 T C 0.073263 -4.0331e-06
16:6411728 C T 0.586578 3.4854e-05
16:6412639 T C 1.291780 -2.0014e-05
16:6412912 A G 0.886558 2.0468e-05
16:6413441 G C 0.053527 1.3013e-05
16:6413744 T G 0.796738 -1.0637e-05
16:6414319 A G 0.167315 -1.1680e-05
16:6416370 G A 0.796449 -7.8267e-06
16:6417933 G A 0.221600 9.1790e-07
16:6423667 T C 1.166207 -3.1044e-05
16:6424155 C G 1.885018 -9.3591e-06
16:6427631 T C 0.053571 1.9497e-06
16:6431934 T G 0.186824 -2.0556e-05
16:6435101 G C 0.115618 -1.5334e-05
16:6435692 C T 0.166217 -1.1969e-05
16:6437437 C G 0.075605 5.6206e-06
16:6441668 C T 0.666994 1.0890e-05
16:6441868 A C 0.188456 -2.4196e-05
16:6442053 A G 0.050103 9.6445e-06
16:6443744 A G 0.033706 -1.9209e-05
16:6445445 T C 0.061469 -2.0679e-05
16:6447571 G A 0.589271 -5.0381e-06
16:6447581 T G 0.059425 6.5408e-06
16:6449711 A G 1.439855 2.5341e-05
16:6451237 A C 0.024210 1.3564e-05
16:6454230 A C 0.156426 -1.9095e-05
16:6455891 G A 0.052038 1.4226e-05
16:6456222 A C 1.154332 1.3739e-05
16:6456863 G A 0.044925 8.9819e-06
16:6458469 G T 1.016088 3.2612e-05
16:6458907 C T 0.089650 -2.9756e-05
16:6463773 G T 0.047652 1.7326e-05
16:6468373 G A 0.036908 2.1859e-05
16:6468866 T G 0.106068 8.9149e-06
16:6469407 T C 0.988101 3.6867e-05
16:6470767 T C 1.078522 1.6901e-05
16:6477012 C T 0.032094 3.6523e-06
16:6477665 A C 0.034345 9.4460e-06
16:6481177 T G 0.035593 -9.6956e-06
16:6481458 A G 0.516821 2.2078e-06
16:6486957 C T 0.023071 -5.7433e-06
16:6489470 T G 0.047825 1.9733e-05
16:6493247 G T 0.033879 2.2746e-05
16:6493328 A G 0.181061 1.6450e-05
16:6495078 G A 0.200736 3.7551e-06
16:6504024 T C 0.027732 1.0637e-05
16:6504594 G A 0.082820 2.0699e-05
16:6505635 G A 1.599042 1.2659e-05
16:6507175 T C 0.146951 -2.4360e-05
16:6514667 T C 0.245382 9.5586e-06
16:6516592 G C 0.067996 3.9629e-07
16:6518289 G A 1.404586 -5.9526e-06
16:6518561 G A 0.069537 3.0008e-06
16:6523452 A C 0.081140 4.5200e-06
16:6524828 A G 0.047108 2.1723e-05
16:6525855 A G 0.317203 -1.5747e-05
16:6530732 G A 0.133093 -7.6292e-07
16:6531141 C T 0.039802 -8.9553e-06
16:6535311 C A 0.213580 8.3009e-06
16:6538214 T C 0.647085 1.2974e-05
16:6540541 G A 0.385349 -1.9099e-05
16:6544060 C T 0.187436 1.1672e-05
16:6549203 C T 0.770876 -1.2680e-05
16:6549870 T C 0.031221 3.9792e-06
16:6550400 A C 0.813020 2.0498e-05
16:6552022 T G 0.029048 -1.4330e-05
16:6556585 C A 1.796245 -2.1997e-06
16:6556620 G A 1.165602 -1.0032e-05
16:6563144 G A 0.243478 -2.2079e-06
16:6564382 T C 0.191009 -5.8331e-06
16:6565774 A C 0.049913 -3.1009e-06
16:6568322 T C 0.032978 9.8054e-07
16:6569372 T C 1.308738 3.3477e-07
16:6569728 T C 0.023459 5.4739e-06
16:6569836 A G 0.070771 -5.5574e-06
16:6570881 A G 0.034981 -6.6793e-06
16:6573408 T G 0.361112 -6.2381e-06
16:6575210 C T 1.319543 -1.6770e-05
16:6577200 T C 0.021303 4.2393e-06
16:6577476 T A 0.109600 -2.2552e-07
16:6578458 C T 0.056046 -1.0722e-05
16:6579979 T C 0.699330 2.3783e-05
16:6580311 G A 0.716577 1.0432e-05
16:6581912 G A 0.074895 -9.2519e-06
16:6583125 A G 0.745788 6.7011e-05
16:6584647 G T 0.024530 -1.1844e-05
16:6595929 G A 0.026100 8.7774e-06
16:6598049 T G 0.574369 5.1233e-05
16:6598182 T C 1.147393 -6.4643e-05
16:6600988 C T 0.042715 -5.0322e-05
16:6601270 A G 0.063468 1.7707e-05
16:6602397 C T 1.956526 7.9084e-06
16:6609821 G A 0.079923 4.4845e-05
16:6612070 G A 1.206522 5.3345e-06
16:6614008 C A 0.040064 2.0259e-05
16:6616678 C A 0.125443 -1.1447e-07
16:6617549 G A 0.845223 -1.8870e-06
16:6619511 C G 0.152139 -1.3007e-06
16:6624363 T G 0.891954 -3.4624e-06
16:6626499 C T 0.942808 -1.4081e-05
16:6627274 G A 0.046401 -2.5572e-06
16:6629873 T C 0.074398 6.4792e-06
16:6630706 G A 0.037483 1.1361e-05
16:6631721 C A 0.026097 1.6157e-07
16:6632964 G A 0.115094 -2.3526e-05
16:6634869 G A 0.027440 -8.6112e-06
16:6636120 C T 1.044544 4.6475e-06
16:6640457 G A 0.043338 2.9040e-05
16:6645780 G A 0.876192 2.2104e-05
16:6646184 C T 0.062261 -8.9895e-06
16:6646391 A G 0.142735 1.0058e-06
16:6647020 C T 1.013171 -4.4556e-06
16:6648328 C T 0.034206 -7.9896e-06
16:6650858 T C 0.886436 2.4717e-06
16:6651204 G A 0.080963 -2.3218e-05
16:6651251 G A 0.020015 -1.2847e-05
16:6651705 C T 0.123499 -6.2626e-06
16:6651742 G A 0.811330 3.6626e-05
16:6652335 T C 1.907253 -2.4783e-05
16:6653119 C T 0.200583 -1.2314e-05
16:6653318 G T 0.021364 1.2780e-05
16:6654138 T C 0.069649 1.1738e-05
16:6654534 C G 0.426215 3.1151e-05
16:6654691 G A 0.244855 4.7352e-06
16:6657389 T C 1.381871 1.7084e-05
16:6660833 T C 1.480137 1.8652e-05
16:6661692 C T 0.489700 -3.1458e-05
16:6662435 G A 0.064603 -8.5933e-06
16:6668588 A G 0.498264 6.2275e-05
16:6671933 C A 0.084581 -1.9147e-05
16:6672021 T C 0.038340 -3.9183e-06
16:6674291 C T 0.035222 1.2404e-06
16:6680114 T C 0.165663 -2.2570e-07
16:6683014 T G 0.192229 -1.6938e-05
16:6688810 G C 0.047462 2.8239e-06
16:6689466 A G 0.046629 2.4290e-05
16:6692461 T G 1.212248 -4.0839e-05
16:6694504 A C 0.098044 1.4952e-05
16:6695776 G A 0.920128 -6.6606e-06
16:6698364 T C 0.444299 -2.0452e-05
16:6700232 A G 0.899328 -5.9061e-06
16:6700706 C T 0.102862 -8.9628e-06
16:6701357 C T 0.227241 1.6146e-05
16:6710469 A G 1.467227 -2.7126e-05
16:6711229 C A 0.062642 5.6568e-06
16:6712186 G A 0.148793 -8.8669e-06
16:6724662 C A 0.131345 9.5418e-06
16:6726416 G A 0.831420 -2.5847e-05
16:6726625 C G 0.122458 1.0567e-05
16:6727323 A G 0.030214 -2.4785e-07
16:6728868 G C 0.237668 1.6626e-06
16:6729577 C T 1.526041 -1.8651e-06
16:6732184 C G 0.174306 -3.0805e-05
16:6733834 C G 0.094270 4.3359e-06
16:6736689 A G 0.073637 3.7061e-05
16:6737060 G A 0.290675 3.6180e-06
16:6743893 A G 0.111497 8.6447e-07
16:6745928 C A 0.058644 1.5872e-05
16:6748037 C A 0.384928 -2.6968e-06
16:6748488 T C 0.053064 -1.1305e-05
16:6754584 A G 0.172721 1.4618e-05
16:6756677 G A 0.497057 2.6958e-05
16:6759606 C T 1.207359 -4.2665e-05
16:6766071 G A 0.042277 1.4454e-05
16:6768323 G A 0.129254 -4.0516e-06
16:6770650 G A 1.586150 1.5544e-05
16:6773673 G A 0.094675 -2.5877e-06
16:6774696 C A 0.357536 1.7791e-06
16:6778523 A C 0.038938 -5.4041e-06
16:6781393 G T 0.318866 1.2023e-06
16:6784427 A C 0.052932 2.7289e-05
16:6785632 G T 0.733440 1.1044e-05
16:6786888 C T 0.137247 7.7441e-06
16:6789403 G A 0.090755 -8.0228e-06
16:6789941 C A 0.626312 4.1856e-05
16:6791107 T C 0.592310 -2.3501e-05
16:6795769 A G 0.052701 8.5237e-07
16:6796804 G T 1.082201 1.2809e-05
16:6796866 C T 0.431692 -6.3288e-06
16:6800891 C A 0.567556 3.7514e-05
16:6802435 A C 0.337086 -1.4271e-05
16:6803845 C T 1.027549 -6.3883e-06
16:6809811 C T 1.213308 -2.4501e-05
16:6810663 C G 0.134249 -1.7935e-05
16:6810812 G A 0.088491 -2.8190e-05
16:6811490 G C 0.037806 -1.1342e-05
16:6815249 G C 0.035447 4.3163e-06
16:6817205 T C 0.133375 -1.5669e-05
16:6819660 G T 0.142432 2.9895e-06
16:6820637 A C 0.045381 -1.0922e-05
16:6820898 C T 0.122162 -9.5702e-06
16:6821954 G A 1.259121 -1.3675e-05
16:6821972 C A 0.098404 -5.4557e-06
16:6834880 C A 0.071413 -2.1280e-05
16:6835193 G A 0.063498 -2.5438e-05
16:6836389 C T 0.152723 4.3556e-07
16:6836678 G A 0.126970 1.5046e-05
16:6837379 A G 0.216528 -3.1667e-05
16:6842620 G C 0.132348 2.0021e-07
16:6844322 T C 0.081973 2.2475e-05
16:6844443 A G 0.143119 -1.0495e-05
16:6844992 G A 0.124128 -5.7695e-06
16:6846875 C T 1.264564 -7.2250e-06
16:6847751 A C 0.035219 1.6007e-05
16:6850445 G A 0.029864 -7.7847e-06
16:6851065 T C 0.146821 5.3365e-06
16:6851869 C A 0.406826 -1.7579e-06
16:6854317 G C 0.027233 -2.2323e-05
16:6857515 G A 0.301078 1.8449e-05
16:6860576 C T 0.120347 -2.0197e-05
16:6862249 G A 1.031612 2.9023e-05
16:6863044 A G 0.035042 3.7519e-06
16:6864390 G A 0.026692 -2.7286e-06
16:6864528 T G 1.235801 -1.0523e-07
16:6867087 C G 0.945542 2.3304e-05
16:6867280 C G 0.024574 -1.5504e-05
16:6867965 C T 1.029225 5.7568e-06
16:6868511 T C 0.423434 7.5366e-06
16:6873178 A G 0.033447 1.1609e-05
16:6875404 T C 1.465429 -2.0998e-06
16:6876458 T G 0.328596 2.4632e-05
16:6876897 A G 0.033665 1.2735e-06
16:6877847 C T 0.848184 4.3542e-06
16:6880828 G C 0.180728 -2.3071e-05
16:6881211 C A 0.123951 1.9059e-06
16:6881334 G A 0.334090 -2.7432e-05
16:6884680 G A 0.233952 -2.2453e-05
16:6890579 A G 0.480171 5.1148e-06
16:6893366 G C 0.527506 -1.0090e-05
16:6896342 G A 0.724244 -3.8729e-06
16:6898512 C T 0.119830 2.7524e-07
16:6898514 C G 0.098979 3.3731e-06
16:6898775 C A 0.035844 -3.8211e-06
16:6900185 T G 0.071529 4.1798e-06
16:6900494 T C 0.045292 -1.1468e-05
16:6907270 A G 0.046309 -1.6952e-05
16:6907474 T C 0.535523 -5.5291e-06
16:6909096 C T 0.048685 1.7649e-05
16:6910385 T A 0.361802 4.2606e-06
16:6912595 G A 0.050753 1.0833e-05
16:6918341 G A 0.184927 -1.6268e-06
16:6923388 C T 0.037361 5.3523e-06
16:6924755 C A 0.022687 -4.9982e-06
16:6925056 G A 1.439682 9.8373e-06
16:6928372 C T 0.491917 2.4719e-05
16:6929299 G A 0.571986 -2.4784e-07
16:6935020 T C 0.046748 -1.7626e-05
16:6935437 G A 0.056073 -2.5741e-05
16:6937246 T C 0.045915 3.2028e-05
16:6939506 T G 0.045496 -4.2713e-05
16:6943292 T C 0.046265 -1.7637e-05
16:6943436 G A 0.028236 2.4480e-05
16:6943907 A G 0.146974 1.1141e-05
16:6945405 A G 0.041556 1.9325e-06
16:6949523 G A 0.372678 1.3184e-05
16:6949782 G A 0.027702 1.8709e-05
16:6951088 G C 0.068561 -2.2866e-05
16:6951143 G T 0.069142 -1.1185e-05
16:6951193 C T 0.483064 -1.3874e-06
16:6952156 A C 1.486736 6.3787e-06
16:6953116 A G 0.033719 -2.0946e-05
16:6953895 C T 0.121047 1.1527e-05
16:6957192 C T 0.457694 1.4866e-06
16:6965428 T C 0.107179 1.7138e-05
16:6968435 G A 0.562229 7.0609e-06
16:6971078 A C 0.043069 6.0438e-06
16:6979688 T G 0.241299 4.1817e-06
16:6979690 G A 0.047193 9.1770e-06
16:6986893 A G 0.028990 1.1666e-05
16:6988411 C A 0.307208 3.4685e-06
16:6988620 G T 0.375986 -1.7547e-05
16:6992515 T C 0.295349 5.5787e-06
16:7001311 G A 0.029850 -6.8833e-06
16:7001406 G A 1.255228 -1.6213e-05
16:7004128 T C 0.088222 -8.0345e-07
16:7004453 G A 0.057301 1.7072e-05
16:7006203 T C 0.335780 -3.0929e-05
16:7009194 A G 0.055635 8.2315e-06
16:7011384 A G 1.271935 3.3501e-06
16:7011532 A G 0.507961 -1.1916e-05
16:7012201 G A 0.050851 8.2044e-06
16:7013162 T C 0.065100 5.7175e-06
16:7014739 G C 0.155321 -4.8534e-06
16:7017038 T C 0.050715 1.7514e-05
16:7017567 T C 1.507655 1.8573e-06
16:7018981 T G 0.234921 6.9914e-07
16:7021618 G T 0.052082 1.5076e-05
16:7022712 A G 0.023268 -2.8015e-05
16:7027586 G C 0.115298 -5.8090e-06
16:7030162 T C 0.036419 -1.8835e-05
16:7030513 C T 0.242343 -7.4733e-06
16:7033294 G A 0.061040 -7.7380e-06
16:7035286 G A 0.024241 -2.2738e-05
16:7037653 A C 1.474211 1.0262e-06
16:7038262 T C 0.050460 1.1186e-07
16:7042532 T C 0.188238 6.0529e-06
16:7043632 A C 0.073739 -8.6537e-07
16:7045276 C G 1.218231 7.6298e-06
16:7046176 A C 0.026978 9.2995e-06
16:7047105 G A 0.110154 -2.3750e-05
16:7047357 T C 0.027192 1.2967e-05
16:7050441 G T 0.093288 2.5091e-06
16:7051348 C T 0.028535 -2.0548e-05
16:7051749 G C 0.501889 1.2742e-05
16:7052774 T C 0.856861 1.9912e-06
16:7053664 G A 0.065457 9.7464e-06
16:7055443 C G 0.250819 -2.2584e-05
16:7056818 G A 0.042001 6.8438e-06
16:7057257 A G 0.600704 8.1280e-06
16:7057567 C T 1.507305 -1.1864e-05
16:7057935 G A 0.041522 -6.6046e-06
16:7059355 T C 0.038146 6.9972e-06
16:7059649 A G 1.159033 4.3481e-06
16:7067509 T C 0.052333 -5.6013e-06
16:7071848 C T 0.071648 -3.3403e-06
16:7078061 A G 0.049773 -1.2885e-06
16:7080631 A C 0.081069 1.6094e-05
16:7084127 A G 0.042984 4.5223e-07
16:7091413 C A 0.081881 1.7212e-05
16:7093438 G A 0.347962 -1.0411e-05
16:7094621 A G 0.038438 -1.2627e-05
16:7097032 T C 0.054526 1.2500e-05
16:7097218 G A 0.106510 1.1969e-05
16:7099242 G C 0.056899 -8.7744e-06
16:7100073 T C 0.059103 -1.7977e-05
16:7101720 C T 1.238164 1.3854e-05
16:7105831 T C 0.055679 -1.0064e-05
16:7105895 A G 1.245209 1.0346e-05
16:7109159 C G 0.040084 6.7275e-06
16:7109699 T C 0.030643 -4.7639e-05
16:7113020 A G 1.498356 -5.8110e-06
16:7116799 G T 0.051871 1.7775e-05
16:7118159 T C 0.041325 1.5445e-05
16:7122047 G A 0.079376 1.1929e-05
16:7122301 T C 1.408733 1.2079e-05
16:7122803 G A 0.061533 -4.1722e-05
16:7124857 G A 0.057035 -1.3970e-05
16:7125113 C T 0.032669 1.0895e-05
16:7129432 C A 0.066422 -1.4019e-06
16:7130954 A G 1.493641 -1.2209e-06
16:7136080 A G 0.030826 -5.5801e-06
16:7137484 C A 0.094739 -7.7854e-06
16:7138935 T C 0.739584 -8.3491e-06
16:7139435 T C 0.210364 4.2457e-06
16:7141809 G T 0.032278 -4.1605e-06
16:7143815 T C 0.365440 -1.8840e-05
16:7144123 A G 0.563551 7.8954e-06
16:7146164 G A 0.204404 2.6834e-06
16:7146477 G A 1.273621 -1.1353e-05
16:7147403 G A 0.391112 -1.3101e-05
16:7150988 T C 1.074143 8.0125e-06
16:7153020 A G 0.089031 -2.9427e-05
16:7156951 A G 0.035963 -4.0478e-06
16:7157928 T C 1.158707 -5.9578e-06
16:7158469 G A 0.292694 1.2920e-05
16:7158849 A G 0.027967 1.8629e-05
16:7164841 G A 0.357196 -4.0268e-05
16:7165943 G A 0.090201 -3.0991e-06
16:7168150 G C 0.123723 2.7749e-06
16:7168431 A G 0.045044 -1.8148e-05
16:7168505 T C 0.512765 -2.0568e-05
16:7169430 G T 1.143173 -3.0726e-05
16:7175148 C G 0.145213 -1.6312e-05
16:7175318 G T 0.170141 6.8539e-06
16:7178396 T C 0.129693 -6.9212e-06
16:7183990 G A 0.121812 2.7887e-06
16:7186382 A C 0.049505 -1.0674e-05
16:7195141 A G 1.506951 -5.8113e-06
16:7196111 A G 0.236084 -4.0967e-05
16:7197983 T C 0.091880 -1.1807e-05
16:7198137 G A 0.046632 1.3133e-05
16:7202020 T G 1.717556 -8.7275e-06
16:7204005 G A 0.651049 2.4907e-05
16:7205010 C A 0.221835 -1.9443e-06
16:7210028 C T 0.038646 1.1859e-05
16:7210083 G A 0.473381 -1.0264e-05
16:7221632 A G 0.153618 -2.9278e-05
16:7225410 T C 0.162471 1.3521e-05
16:7228849 C A 0.048434 -2.6193e-05
16:7232872 T G 0.664686 4.6742e-05
16:7233072 A G 0.027488 -3.6886e-06
16:7233990 G A 0.061979 -1.2382e-05
16:7235425 T C 0.363533 -1.4720e-05
16:7240602 T C 0.366327 -3.0804e-05
16:7240801 T G 0.105700 -3.9270e-06
16:7241221 G T 1.828686 -1.1172e-05
16:7241628 G T 0.107125 4.2354e-05
16:7242634 G A 0.062968 4.7519e-06
16:7243099 A G 1.261613 2.1544e-05
16:7246189 C G 0.139304 -1.9269e-05
16:7250893 G A 0.066388 6.4467e-06
16:7250926 A G 0.226217 1.6356e-05
16:7255857 G A 0.688535 3.9382e-05
16:7255971 A G 1.722629 5.4998e-06
16:7261636 C T 0.297015 -1.3884e-05
16:7263844 C A 0.032822 2.3356e-05
16:7264782 T C 0.904893 3.7467e-05
16:7265495 C G 0.091285 7.3879e-06
16:7265616 T C 1.010335 -2.3525e-05
16:7266511 C T 0.663207 -2.4684e-05
16:7268724 C T 0.156762 -1.9154e-05
16:7270135 T C 0.159180 -1.1550e-05
16:7270353 G A 0.045717 1.8471e-05
16:7283864 T C 0.046863 -1.4876e-05
16:7284147 A G 0.106503 2.5499e-05
16:7285381 A G 0.037123 6.5155e-06
16:7290864 T C 0.248303 5.6529e-06
16:7292548 A C 0.100298 5.6468e-06
16:7304871 A G 1.181928 1.7005e-05
16:7312510 T C 0.205533 -1.6353e-05
16:7314486 A G 0.276973 -1.1049e-05
16:7318673 A C 0.036466 -1.1449e-07
16:7319252 G A 0.042144 6.5315e-06
16:7321909 G A 0.674100 -1.0484e-05
16:7326484 G C 0.048573 3.8966e-06
16:7330843 G A 0.492216 1.8983e-05
16:7331356 C T 0.125589 -1.2620e-05
16:7337940 G C 1.767381 4.2380e-06
16:7349994 G T 0.478154 1.4579e-05
16:7354093 C T 0.074555 -2.6444e-05
16:7354883 C G 0.069883 2.7010e-05
16:7357171 C T 0.072471 -2.1020e-05
16:7363224 G A 1.493702 -3.6778e-05
16:7369880 G A 0.175349 -7.7288e-06
16:7373470 C T 0.449810 -7.7306e-06
16:7376075 C T 0.026349 -1.1488e-05
16:7380978 T G 0.056559 5.5609e-06
16:7386523 C T 0.592290 -1.2087e-05
16:7390459 C T 0.060207 -8.7898e-06
16:7393804 T C 0.056869 -2.2842e-05
16:7396323 T C 0.137819 -1.0018e-05
16:7400246 G T 0.210799 -2.7779e-05
16:7400644 T C 0.054805 8.4161e-06
16:7405484 C T 0.032699 -8.5449e-08
16:7407271 C A 0.106965 2.4171e-05
16:7407558 C T 0.039557 -1.4519e-06
16:7408842 C T 0.047662 2.7621e-05
16:7414340 T G 0.041321 -2.3433e-05
16:7415552 G A 1.633520 -2.5718e-05
16:7415784 C T 0.134565 -1.7118e-06
16:7418298 A G 0.533551 -1.4210e-05
16:7419121 G C 0.371295 -1.8214e-05
16:7420725 G T 0.056457 8.1558e-06
16:7423470 A G 0.037486 -1.0859e-05
16:7424536 A C 1.392037 -1.7852e-05
16:7428647 G C 0.080144 2.3608e-06
16:7434811 G T 0.047859 -2.1191e-05
16:7434881 G A 0.160465 -3.1992e-06
16:7442249 A C 0.897125 -2.7025e-06
16:7444493 C A 0.124087 -2.2343e-06
16:7444527 T C 0.315126 -1.5367e-05
16:7446343 G A 0.412021 -1.5162e-05
16:7451726 T G 1.632190 9.7019e-06
16:7452561 C T 1.800162 5.8982e-06
16:7454496 A G 1.655323 4.8701e-06
16:7454554 T C 0.590427 -1.4871e-05
16:7455335 T C 0.047655 -8.3349e-06
16:7455703 C A 0.136217 -7.0039e-06
16:7458135 G A 0.767581 4.1440e-06
16:7460115 G T 0.923715 8.0858e-07
16:7460810 T C 0.168587 -1.0727e-06
16:7462090 C T 0.051504 4.1987e-05
16:7463376 G C 0.368755 1.2516e-05
16:7463667 A G 0.423101 6.9349e-06
16:7466553 G A 1.341468 -1.5355e-05
16:7467489 C T 1.398109 1.8779e-05
16:7467907 G A 0.245423 4.9915e-06
16:7468729 G A 0.367647 1.4229e-05
16:7471606 C A 0.350875 -1.5718e-06
16:7472397 A G 0.050039 1.9387e-05
16:7472626 T C 0.105558 1.0657e-05
16:7474640 G A 0.802239 -6.6035e-07
16:7475872 G A 0.045374 -5.3801e-06
16:7480868 C A 0.428966 2.8699e-05
16:7482272 T G 0.032043 8.7296e-07
16:7486370 C T 0.760982 -5.3376e-07
16:7490431 G T 0.081589 7.7747e-06
16:7493652 C T 0.064345 -2.6030e-05
16:7494330 T C 0.196394 -3.9444e-06
16:7494973 T G 1.082803 2.5462e-05
16:7496252 A G 0.043457 -8.2314e-06
16:7498221 C G 0.050545 -1.0325e-05
16:7504854 A G 0.888207 2.2998e-05
16:7504906 G C 0.143551 -1.9904e-05
16:7514141 T G 0.045163 -5.5345e-06
16:7514326 G A 1.000445 -3.2613e-05
16:7515150 C T 0.074075 3.1120e-06
16:7515996 A G 0.028708 -5.9581e-06
16:7516830 C T 1.911166 -6.6650e-06
16:7516962 T C 0.053877 -1.1135e-05
16:7520966 G A 0.999082 -2.9494e-05
16:7525825 C A 1.924578 -1.3827e-05
16:7526777 C G 0.228342 -6.9682e-06
16:7529955 T G 0.384986 1.1546e-06
16:7531184 A G 0.142742 1.4469e-05
16:7532394 T G 0.288754 6.2899e-06
16:7533268 T C 0.029599 2.1972e-06
16:7533404 C T 0.946181 -3.7289e-05
16:7534999 T G 0.409957 -6.4179e-05
16:7535045 A G 0.335433 1.3090e-05
16:7536590 T C 0.258726 1.2232e-05
16:7539904 G A 1.065481 -1.6149e-05
16:7543792 G T 0.785580 -2.7330e-06
16:7546905 C T 1.539987 -2.1431e-05
16:7548006 T C 0.133766 4.3612e-06
16:7551887 A G 0.135116 2.0210e-05
16:7555635 A G 0.066708 9.1002e-06
16:7564115 C A 0.027481 -9.5840e-06
16:7565653 A G 0.064988 -1.6637e-05
16:7567362 C G 0.055438 -5.9399e-06
16:7575203 C T 0.041257 -5.5858e-07
16:7576334 T C 0.045371 -3.0890e-06
16:7581442 G A 0.128642 -9.1411e-06
16:7582209 G C 0.062774 -6.7908e-06
16:7583357 G A 0.133297 2.5039e-05
16:7585001 G T 0.172303 9.1537e-06
16:7585142 G A 0.193943 -1.1922e-05
16:7587396 C T 0.125205 2.4879e-05
16:7589030 T C 1.837135 -3.0031e-05
16:7590752 G A 0.203129 2.3301e-06
16:7592263 A G 0.070067 7.9386e-06
16:7594064 G A 0.167336 1.0651e-05
16:7595678 T G 0.539028 8.6846e-06
16:7597891 C A 0.126579 3.9447e-06
16:7599893 C T 0.081800 8.1733e-06
16:7604361 G A 1.590505 -1.5307e-06
16:7604703 G C 0.102522 -5.1913e-07
16:7605006 G C 1.438050 -2.5183e-05
16:7605762 C T 0.771984 -4.6867e-05
16:7605888 G A 1.971537 1.3166e-05
16:7609441 T G 0.068238 5.2179e-06
16:7609763 G A 0.040101 2.7486e-06
16:7611973 C G 0.837652 2.4410e-05
16:7615006 G A 0.277276 3.3576e-05
16:7615445 T C 1.726726 -2.6999e-05
16:7619206 T C 0.848762 -1.8798e-05
16:7619546 C G 0.025206 -7.1804e-07
16:7619626 G T 0.847008 4.5717e-06
16:7621357 T C 0.043851 9.1319e-07
16:7623397 G C 0.059534 -2.5135e-06
16:7626847 A G 0.050895 -2.9003e-05
16:7627001 A G 0.925843 3.7474e-05
16:7628744 G A 0.081650 1.4134e-05
16:7630218 C T 0.842394 2.4692e-05
16:7631137 A G 0.438557 -1.2812e-05
16:7631319 G A 0.137526 4.5654e-06
16:7633105 C T 1.852312 -1.4718e-05
16:7633888 G A 0.071757 8.0708e-06
16:7634872 G A 0.068466 2.9548e-07
16:7635155 T G 1.934315 7.0802e-06
16:7635406 A G 0.542703 -2.4461e-05
16:7636228 C G 0.354788 2.4173e-05
16:7636315 C A 0.034726 -7.6616e-06
16:7636718 C T 1.573482 1.0176e-05
16:7639829 A C 0.058355 -1.3639e-05
16:7642236 G A 0.052548 1.2725e-05
16:7651591 C A 1.298491 -2.3431e-05
16:7652406 T G 0.407292 2.8021e-05
16:7661131 C T 0.063553 2.5722e-05
16:7662707 C A 1.058412 -2.5703e-05
16:7664243 A G 0.020770 5.6320e-06
16:7666326 C A 0.116760 2.1963e-05
16:7674624 T G 0.338048 4.1192e-05
16:7675495 C T 0.321552 3.6566e-06
16:7677334 C G 0.196445 -1.6133e-05
16:7682605 G A 0.991565 2.0878e-05
16:7682623 A G 0.151166 -8.3563e-06
16:7683850 C T 0.320042 6.5168e-05
16:7684796 T C 0.054560 -5.2336e-06
16:7690071 T C 1.561491 -5.4165e-07
16:7690523 T G 0.359348 -3.1110e-06
16:7692292 C T 0.055495 -1.0661e-05
16:7692534 A G 0.033903 2.7645e-05
16:7693137 G A 0.111341 -8.7872e-06
16:7695012 G A 0.634278 3.8720e-05
16:7696194 G A 0.026774 1.0047e-05
16:7696605 A G 1.170083 1.0971e-05
16:7700469 A G 0.124767 -3.5962e-05
16:7700613 G A 0.072647 3.2696e-05
16:7701180 T C 0.043164 -4.4918e-06
16:7701661 A G 0.036076 6.9804e-06
16:7701914 A G 0.035620 4.9860e-06
16:7704173 C A 0.051868 -4.0387e-05
16:7704203 C T 1.899168 1.7455e-05
16:7704852 G A 0.058882 -4.3916e-05
16:7706352 A G 0.083377 1.0799e-05
16:7708514 A C 0.045078 -3.2488e-05
16:7709030 A G 0.054581 2.2877e-05
16:7709446 G T 0.036252 -2.2943e-05
16:7710031 G A 1.561586 -8.8075e-06
16:7710306 G A 0.235247 9.7459e-06
16:7710332 A G 0.026383 -4.2185e-06
16:7711022 A G 0.176917 7.9565e-06
16:7711259 T C 0.039152 -2.7284e-06
16:7712416 C T 1.008085 9.7054e-06
16:7712979 C G 0.317554 -1.7772e-05
16:7718276 C T 0.801733 2.9862e-05
16:7727113 T C 0.036749 4.2636e-06
16:7728239 A G 0.030051 -1.7983e-05
16:7728672 T G 0.131022 -7.1824e-06
16:7730030 T C 0.023527 -1.9134e-05
16:7730342 C G 0.245093 5.4013e-06
16:7730365 C T 0.435966 8.7343e-06
16:7731059 G C 0.040618 1.6551e-05
16:7733856 A G 1.810089 3.4137e-06
16:7734494 G A 1.021487 5.8394e-06
16:7734509 T C 0.067507 4.2646e-06
16:7735350 C T 0.326516 1.3315e-05
16:7735458 A G 0.058695 -1.1349e-05
16:7735839 G A 0.818779 -9.6073e-06
16:7736410 A G 1.057229 2.4406e-05
16:7739510 C T 0.187663 1.2246e-06
16:7739586 G A 0.529992 6.3064e-06
16:7742950 T C 0.669626 4.5366e-05
16:7747854 A G 0.047509 -3.1138e-06
16:7750169 C G 0.241996 9.1769e-06
16:7752167 A G 0.063468 -7.4307e-06
16:7752518 T C 0.024394 -1.7251e-05
16:7753084 C T 0.048481 4.8136e-05
16:7753306 T C 0.044119 9.1710e-06
16:7753517 T C 0.042603 3.6365e-05
16:7753601 T C 0.530824 -1.9978e-06
16:7754251 G C 0.079886 -6.0129e-06
16:7754489 T A 0.065831 1.1327e-05
16:7754683 A G 0.048128 -2.7453e-06
16:7755696 A G 0.197927 2.8425e-05
16:7756445 A G 0.490550 1.5266e-06
16:7756952 C T 0.076421 -1.5145e-05
16:7760166 G A 0.672002 4.7155e-05
16:7763813 C G 0.166449 -8.4144e-06
16:7765418 T C 0.204754 -3.2478e-05
16:7766479 C T 0.081531 -1.5479e-05
16:7767639 T C 0.072566 -2.9142e-05
16:7768621 A C 0.110736 6.6853e-06
16:7768940 C A 0.600398 -8.5833e-06
16:7771651 G A 0.030476 3.9902e-06
16:7771746 A G 0.422544 -1.4986e-05
16:7772926 C G 0.030405 2.5218e-06
16:7773093 C G 0.083605 -1.3892e-05
16:7773809 C G 0.059969 -1.1396e-05
16:7774471 A G 0.068792 8.5139e-06
16:7774639 C A 0.234999 1.9609e-05
16:7780973 A G 1.567053 5.5105e-05
16:7781144 C T 0.087005 -9.6937e-06
16:7781828 G T 1.931704 4.8450e-07
16:7782980 G A 0.045058 2.8863e-05
16:7783264 A G 0.026933 5.5206e-06
16:7783399 C T 0.198635 -2.6377e-06
16:7787680 C A 0.125450 3.5518e-06
16:7787994 T C 0.063645 -1.0589e-06
16:7789607 C T 0.059765 -4.4595e-06
16:7789942 C T 0.284871 -4.2190e-05
16:7790267 G A 0.275834 -2.5040e-05
16:7792049 G T 0.068415 1.8501e-05
16:7796249 C T 0.157742 -4.7087e-06
16:7797362 A G 0.049593 -2.0965e-05
16:7798495 C T 0.119167 3.9792e-06
16:7799454 A G 0.081082 6.2359e-06
16:7800226 T C 1.368826 1.8451e-05
16:7806373 T C 1.270789 1.3469e-05
16:7807459 T C 0.185692 -1.9700e-05
16:7812666 C T 0.077880 1.6045e-05
16:7812719 T C 0.181146 -6.1932e-07
16:7814616 A G 1.360983 1.7007e-05
16:7816281 G A 1.835523 1.6914e-05
16:7819249 A G 0.031367 -1.0780e-05
16:7822457 C A 1.472694 3.2581e-05
16:7825045 A G 0.046299 1.2764e-05
16:7829393 G A 0.075670 -2.1131e-06
16:7831217 G A 0.061669 -1.0832e-05
16:7834785 A C 0.029184 -2.3085e-05
16:7835486 C T 1.607919 1.4950e-05
16:7836297 A C 0.294584 4.9522e-06
16:7837453 T C 1.730401 1.0923e-05
16:7838231 T C 0.067762 -1.9008e-06
16:7839562 C T 0.217606 -1.6040e-05
16:7839820 A G 0.130172 4.1202e-06
16:7841377 C G 1.639768 -9.5732e-06
16:7846220 A G 0.080603 1.7059e-05
16:7846716 G T 0.159166 -9.3023e-06
16:7848192 T G 1.634298 8.2351e-08
16:7848287 T C 0.295689 9.1111e-06
16:7854075 C T 0.104086 6.7108e-06
16:7859210 G C 0.049059 -2.1334e-05
16:7864469 T G 0.050195 1.6846e-05
16:7872030 T C 0.203904 7.4682e-06
16:7877054 C T 0.111079 1.2232e-05
16:7884055 C T 0.154971 -2.6332e-05
16:7884841 A G 1.389745 1.5481e-05
16:7885794 T C 0.068935 2.9385e-06
16:7896313 C T 1.440243 1.3808e-05
16:7898101 C T 0.271795 2.8790e-06
16:7905393 C A 0.106540 -2.2743e-06
16:7906010 T C 1.634822 -1.2253e-06
16:7906045 G T 1.526595 6.8880e-06
16:7914492 A G 1.817229 -1.8518e-05
16:7914910 G A 1.156681 -8.6440e-06
16:7915530 A G 1.968824 1.0999e-06
16:7917143 A G 0.228648 -1.0875e-05
16:7932520 T C 0.109644 -1.3261e-06
16:7935118 C T 1.909351 -2.3727e-05
16:7937760 T A 0.030398 1.3847e-05
16:7939255 C T 0.202599 -8.7505e-06
16:7940349 G A 0.247874 9.0888e-06
16:7946087 A G 0.033747 -7.3521e-06
16:7956132 A C 0.027834 2.5298e-05
16:7957344 T C 1.617047 -1.5943e-05
16:7958887 C A 0.433654 -1.0019e-05
16:7960547 C T 0.052048 -1.5936e-05
16:7961362 G A 0.288166 1.2418e-05
16:7961786 A C 1.616622 -1.3527e-05
16:7965152 C T 0.213553 -5.4096e-05
16:7968516 T C 0.248877 1.2618e-05
16:7968733 G T 0.046887 2.2943e-06
16:7973527 T C 0.169315 3.6996e-06
16:7974635 G A 0.444952 -3.5271e-05
16:7977038 G A 0.756858 1.5776e-05
16:7984435 A G 0.593381 1.5756e-06
16:7987848 G A 0.033447 1.4237e-05
16:7990012 G A 0.061782 -1.1023e-05
16:7993421 C T 0.074007 1.4429e-05
16:7994967 C A 0.428170 -2.8082e-05
16:8006662 A G 0.106044 -9.5785e-07
16:8007308 A G 0.087947 -1.9011e-05
16:8009821 T C 0.671713 -1.0413e-06
16:8011259 A G 0.475227 -1.0273e-05
16:8015053 A G 0.197156 1.1343e-05
16:8021162 G A 0.063240 -1.5043e-05
16:8027241 C G 0.394315 -2.1492e-05
16:8030762 A G 0.677013 -2.8643e-05
16:8031283 G C 0.217160 1.8185e-06
16:8032255 G A 0.051885 3.6900e-06
16:8038856 A G 1.234540 3.2924e-05
16:8039286 A G 0.365304 -2.2133e-05
16:8040128 C T 0.138577 -2.8965e-05
16:8040195 C T 0.275284 -2.1584e-05
16:8041271 G A 0.459653 -1.7595e-05
16:8044951 T G 0.198951 5.0453e-06
16:8047081 T C 0.956785 7.2998e-06
16:8047452 T C 0.123006 2.2876e-05
16:8047761 T C 1.798751 -8.2559e-06
16:8047958 G A 0.049824 -2.2912e-05
16:8049280 T C 0.126654 -7.6523e-06
16:8049377 G A 0.342396 -5.5067e-06
16:8050320 G A 0.046629 -1.5997e-05
16:8050408 T C 0.267665 -4.5142e-06
16:8050410 A G 0.931313 -2.0446e-05
16:8060441 G T 0.632190 -5.6384e-06
16:8064303 A G 0.465830 -7.5792e-06
16:8064437 A G 0.759901 -1.7527e-05
16:8074720 T C 0.154376 1.2921e-05
16:8074893 C T 0.033587 -2.1354e-05
16:8075271 G T 0.928169 -1.1920e-05
16:8076300 T C 1.382160 -1.2408e-05
16:8076537 G A 0.069635 -1.7052e-05
16:8077581 C T 0.081011 -6.6105e-06
16:8080887 A G 0.137676 3.4097e-06
16:8082249 T C 0.050566 -2.7086e-05
16:8085097 T C 0.140657 4.8765e-07
16:8086508 C T 0.285000 1.0079e-05
16:8087235 C T 0.112912 -1.5152e-05
16:8089404 T C 1.920441 -1.3452e-05
16:8089591 G A 0.899250 -1.6772e-05
16:8092615 A G 0.073756 2.6154e-05
16:8096430 G A 0.109314 -5.9976e-06
16:8100081 A G 0.066997 5.4336e-06
16:8116455 T C 0.085104 1.3015e-05
16:8120865 A G 0.045908 -1.5397e-05
16:8121039 G A 1.848246 -4.4976e-05
16:8127825 A G 0.702597 -1.6118e-05
16:8136568 T C 0.627553 -1.0455e-06
16:8144564 T C 0.070172 6.9042e-06
16:8146608 C G 0.056039 1.2762e-05
16:8150564 C T 1.519435 -8.7510e-06
16:8155298 G A 0.813812 -1.2673e-05
16:8176093 C G 0.050351 3.4310e-05
16:8176526 A C 0.613100 -1.0190e-05
16:8177440 T G 0.036269 1.2402e-05
16:8177707 A C 0.041145 -4.6868e-06
16:8178120 G C 0.135609 1.7942e-05
16:8181780 C A 0.175570 -1.8038e-05
16:8185583 G A 0.106989 -3.6742e-06
16:8194527 A G 0.076683 -9.8307e-06
16:8194811 G A 0.822798 -1.5844e-05
16:8196681 G A 0.680821 -3.0254e-05
16:8200245 T C 0.128897 1.1791e-05
16:8204366 T C 0.043508 -1.8168e-05
16:8211031 A C 0.973111 -1.2333e-05
16:8213004 G T 0.744442 -4.0951e-06
16:8214210 A C 0.022571 5.6514e-06
16:8217480 G C 0.168862 5.6742e-05
16:8219754 A G 0.830274 -1.1080e-05
16:8226775 T G 0.113136 -1.0720e-05
16:8227377 T C 1.696243 -1.9870e-05
16:8228293 A C 0.040995 -8.4051e-06
16:8231491 C A 0.103283 -4.7951e-07
16:8232027 G T 1.876087 -6.1963e-06
16:8235070 C A 1.308969 -5.2884e-06
16:8235618 A G 1.521189 -1.1764e-05
16:8236341 G T 0.040944 -2.4622e-06
16:8236519 C T 1.695998 -4.0800e-05
16:8236685 C T 0.065005 -1.7312e-05
16:8238485 C T 0.088820 3.2607e-06
16:8240953 G A 1.910177 -1.1029e-05
16:8242945 T C 0.179001 2.0423e-06
16:8248550 C T 0.040373 7.1444e-06
16:8251747 C A 0.356563 -5.6825e-06
16:8253211 C T 0.104953 1.8292e-06
16:8260910 G T 0.055040 -8.9178e-06
16:8263755 T C 0.069951 -2.1428e-05
16:8265395 T C 0.065270 -6.3709e-06
16:8265434 C T 0.048631 5.2355e-06
16:8267288 A G 0.034746 2.8834e-05
16:8268940 A G 0.405150 -1.7442e-05
16:8270206 T C 0.562361 -1.4911e-05
16:8275858 T C 0.040703 8.5626e-06
16:8277932 A G 0.127208 9.1701e-06
16:8282062 G A 0.029415 6.0336e-06
16:8282614 C T 1.054591 -6.9786e-06
16:8284161 T C 0.040274 -1.3030e-05
16:8288401 T G 0.060354 -1.0641e-05
16:8288442 C T 0.053666 -2.0532e-06
16:8291986 A G 0.058174 5.0304e-06
16:8293475 T C 0.414003 4.4631e-06
16:8297331 A G 0.031482 1.4327e-05
16:8301335 T C 0.169070 -1.9699e-06
16:8301563 T C 0.551057 -1.9663e-05
16:8304438 C A 0.088871 3.9820e-05
16:8309465 G A 1.129027 -2.5302e-06
16:8310880 A G 0.545876 1.5025e-05
16:8311250 A G 0.463331 4.4292e-07
16:8312309 A C 0.625717 -1.2701e-05
16:8312366 G A 0.295625 -6.5766e-06
16:8312933 G C 1.535346 2.5528e-06
16:8313146 G A 0.072583 -2.1934e-06
16:8314169 T C 0.370132 -4.9523e-06
16:8314463 C T 0.082497 -6.3216e-06
16:8314758 T C 0.087018 -2.4139e-06
16:8315083 T G 1.223362 -7.6988e-06
16:8321202 G A 0.105796 -3.8834e-05
16:8321930 G A 0.549707 -2.3662e-05
16:8323546 C T 0.222607 -2.5043e-05
16:8323809 T C 0.362696 -5.6012e-06
16:8325142 A G 1.070829 2.9343e-06
16:8326382 G A 0.176175 5.1668e-06
16:8329537 C A 1.236386 -3.5072e-06
16:8329767 T C 0.142742 -1.1615e-06
16:8330522 C T 0.540752 -5.4534e-06
16:8331814 G C 0.034705 3.3747e-05
16:8334459 G C 0.211962 8.0031e-06
16:8334883 T C 0.026141 1.3056e-05
16:8337317 T C 0.042348 3.5510e-06
16:8337803 T C 0.683521 2.3110e-05
16:8341334 A G 0.542972 1.7858e-05
16:8342368 T G 0.703182 1.2746e-05
16:8342423 T C 0.040808 -9.0628e-06
16:8346844 G T 0.184219 -5.9825e-06
16:8347248 C G 0.153240 1.9323e-06
16:8353913 A G 0.025920 -2.0592e-05
16:8355250 T C 0.204707 -1.0893e-05
16:8356326 C T 0.060143 -1.4569e-05
16:8356836 A G 0.034818 -1.1769e-05
16:8357822 G A 0.039584 1.7025e-05
16:8360241 C G 0.112782 -4.7746e-06
16:8360838 G A 0.181904 -3.7267e-05
16:8365904 G C 0.597825 2.2041e-05
16:8365917 C A 0.026624 3.4994e-06
16:8370889 A G 0.033651 -3.0341e-05
16:8372784 T C 0.048549 2.4930e-05
16:8373033 G T 0.096341 -1.8877e-05
16:8374086 T C 0.062904 1.3121e-06
16:8374698 A G 0.114666 -3.8174e-05
16:8376321 A G 0.294061 2.1454e-06
16:8376405 A G 0.055104 -1.1903e-05
16:8376556 C A 1.074164 6.5618e-06
16:8378857 G A 0.073494 -9.5448e-06
16:8380704 G A 0.074174 -6.6215e-06
16:8381397 A G 0.092060 -2.5529e-05
16:8381462 A G 0.134198 -1.3443e-05
16:8383389 G A 0.111358 -1.6034e-05
16:8384310 C A 0.750392 -5.0510e-05
16:8387478 A G 0.030272 9.7280e-06
16:8387954 G A 0.185576 -1.2887e-05
16:8391445 C T 0.233357 -2.9265e-05
16:8391469 A G 0.038153 -1.1694e-05
16:8391922 G C 0.055917 1.3917e-05
16:8392711 T C 1.841419 -1.2313e-05
16:8393362 G C 1.325139 6.7918e-06
16:8396491 A G 0.170025 -1.6100e-05
16:8397851 T C 0.041794 -1.2274e-05
16:8401351 T A 0.523681 -4.6787e-05
16:8403659 C T 0.025471 -2.2749e-06
16:8405036 G T 1.924000 -8.4273e-06
16:8405358 A G 0.093244 5.5335e-06
16:8407652 G A 0.453730 -3.3626e-05
16:8407852 C A 0.270466 8.8541e-06
16:8410733 G A 0.021857 9.1314e-06
16:8413708 A C 0.067065 6.9068e-06
16:8416649 T C 0.115448 -1.3009e-05
16:8420435 G A 0.067636 7.3466e-06
16:8425663 T C 0.069526 -1.0248e-06
16:8428262 C A 1.453030 5.8412e-05
16:8432048 T C 0.048046 -7.0110e-06
16:8433888 A G 0.062366 -1.6935e-05
16:8438416 G T 0.046455 5.2533e-06
16:8438738 T G 0.039571 6.1879e-06
16:8439383 G A 0.115444 -1.4190e-05
16:8440823 A G 0.718882 -4.3250e-05
16:8441498 C T 0.172976 1.6689e-06
16:8445772 G T 0.391561 -2.1835e-05
16:8451211 A C 0.021854 -5.5159e-06
16:8451775 C G 0.730312 -1.9169e-05
16:8452099 A C 0.036466 3.1222e-07
16:8452785 T C 0.103185 1.0381e-05
16:8452917 G A 0.827840 -1.4674e-06
16:8453037 A G 0.358783 -8.7975e-05
16:8453292 T C 0.701870 -1.3077e-05
16:8453542 C A 0.025281 6.7529e-06
16:8453814 A G 0.137020 1.1898e-07
16:8453817 A G 0.054132 -6.2835e-06
16:8457571 G A 0.291494 -3.4265e-06
16:8459474 G A 1.908810 -3.9008e-06
16:8464372 A G 0.076438 -1.1115e-05
16:8467294 C G 0.056253 -6.8553e-06
16:8469095 T C 0.791448 9.6806e-06
16:8470247 A G 0.106387 -2.0295e-06
16:8471684 T G 0.131107 -1.2918e-05
16:8475903 G A 0.024703 8.5673e-06
16:8477004 T C 0.087372 -8.3721e-07
16:8478618 C T 0.052820 -3.0596e-08
16:8478766 C T 1.157922 -1.4469e-05
16:8483682 C A 0.478073 -2.5292e-05
16:8487718 C G 0.028171 -9.4122e-06
16:8491024 A G 0.033726 -7.2255e-06
16:8492070 C T 0.041784 -1.2938e-05
16:8494293 T C 0.093696 3.1861e-05
16:8495936 G A 0.106214 2.5237e-06
16:8497884 G T 0.319464 4.2072e-06
16:8498552 T C 1.535870 -1.6250e-05
16:8501329 G A 0.374919 -3.2609e-05
16:8507805 A G 0.158051 -1.9190e-05
16:8510122 G A 1.638561 2.2708e-05
16:8510337 T C 0.247099 -3.2151e-05
16:8512182 T G 0.054027 2.7835e-06
16:8520158 T C 0.504809 -7.6720e-06
16:8524680 T C 0.234047 3.4580e-05
16:8525687 C T 0.101356 -7.8274e-06
16:8528222 C T 0.350964 -1.2084e-05
16:8535266 C T 0.800135 4.6465e-05
16:8536872 A G 0.026162 7.0741e-06
16:8549017 C A 0.133820 -3.9953e-08
16:8557407 A C 0.785692 2.0213e-05
16:8559064 C T 0.084197 3.3460e-06
16:8560525 C A 0.059262 1.3694e-06
16:8560545 A G 0.093856 -2.5963e-06
16:8560625 T C 0.059412 6.0732e-07
16:8562593 C T 0.041600 -4.4557e-06
16:8564497 A G 1.121187 1.3074e-05
16:8566301 G T 0.303968 -2.6756e-06
16:8567246 T C 0.099421 2.5988e-05
16:8571878 G T 0.090435 -5.2987e-06
16:8572246 T C 0.414972 1.6082e-05
16:8575286 T C 0.671315 2.6260e-05
16:8579582 A G 0.037738 -1.0426e-05
16:8581540 A G 0.787552 7.1097e-07
16:8583691 G A 0.086111 4.8462e-06
16:8584604 G A 1.223039 -1.9247e-05
16:8585327 T C 0.257982 -1.5737e-05
16:8585931 G A 0.133467 3.0185e-05
16:8588470 G A 0.120728 2.1319e-05
16:8590873 A G 0.243679 1.6668e-05
16:8591294 T C 1.583025 -1.0248e-05
16:8591822 A G 0.180582 1.2066e-05
16:8591996 T C 0.174972 -3.3187e-06
16:8596723 A C 0.282845 -4.4460e-06
16:8597994 A C 0.034365 -2.0638e-06
16:8598612 C G 0.172398 1.0970e-05
16:8601724 G A 0.691996 -3.5966e-05
16:8602591 C T 0.510449 -6.4609e-05
16:8604258 C A 0.185481 -4.1280e-05
16:8607892 C A 0.099979 -1.9390e-05
16:8611376 G C 0.232585 1.9990e-05
16:8615209 G A 1.259563 1.2269e-05
16:8617713 A G 0.450024 -6.9808e-06
16:8620968 T C 0.231610 2.0045e-05
16:8622885 A G 0.043865 -5.2934e-06
16:8625523 A C 0.441045 -2.1866e-05
16:8629164 C T 0.598991 1.4785e-05
16:8631255 A G 0.034121 -6.6402e-06
16:8633168 G C 0.429384 -1.2618e-05
16:8690857 G A 1.306637 2.5142e-05
16:8690917 G A 0.114095 -1.2258e-05
16:8691661 T C 0.059572 3.1216e-05
16:8695530 A G 1.852023 7.7798e-07
16:8696192 C T 0.047679 -2.4024e-06
16:8701636 A G 1.145676 -3.5197e-05
16:8710021 G A 0.238895 -2.0152e-05
16:8713376 A G 1.809746 -4.1280e-06
16:8714162 C A 1.808253 -6.0031e-06
16:8714542 C T 0.051317 3.9921e-06
16:8718989 C T 0.092679 -5.7426e-05
16:8719738 A G 0.248051 2.7447e-05
16:8722629 C G 0.375640 -1.6126e-05
16:8724319 A G 0.055716 -4.2511e-06
16:8725568 A G 0.062713 9.5297e-06
16:8725594 C A 0.051283 3.8198e-06
16:8729011 T C 0.042770 2.2425e-06
16:8729124 A G 0.556102 -1.4706e-06
16:8731226 A G 0.023326 2.3510e-06
16:8736264 A G 0.216358 -9.9406e-06
16:8739977 G A 0.022772 -4.4947e-05
16:8740292 T C 0.046581 -1.0990e-05
16:8743227 C T 0.249924 2.9734e-05
16:8749039 C T 0.033148 1.7742e-05
16:8749156 A C 0.553607 5.0760e-07
16:8753398 G A 0.365542 -4.8017e-06
16:8753573 T C 1.693533 -1.2048e-04
16:8754962 C T 1.344212 -5.4604e-05
16:8758775 C T 0.257061 1.4630e-05
16:8758885 C T 0.121170 -1.1089e-05
16:8762166 A G 1.813459 1.7379e-05
16:8764553 A C 0.089803 -9.9543e-06
16:8769568 C A 0.168607 2.6756e-05
16:8769707 C A 0.028844 -9.6849e-06
16:8771449 A G 0.236199 4.0977e-05
16:8771482 T C 0.060598 1.7825e-06
16:8772613 A G 0.110926 -9.0009e-06
16:8772793 C A 1.276191 6.2262e-07
16:8774073 T C 0.129955 -1.3091e-05
16:8782133 T G 0.036494 1.6847e-05
16:8791426 A C 1.444789 2.9092e-05
16:8795453 G C 0.196153 -3.0820e-05
16:8799403 C T 0.094539 8.5036e-05
16:8802097 C G 0.187157 7.2583e-05
16:8802832 T C 0.088780 5.8476e-05
16:8808270 A C 0.020583 1.4100e-05
16:8808945 G A 0.674807 9.8525e-05
16:8809852 G A 0.117926 3.1991e-05
16:8812663 A C 0.264370 -3.1577e-05
16:8815000 A G 0.165949 7.0002e-06
16:8816135 T C 0.111375 -1.0603e-05
16:8817119 T G 0.080525 -8.1974e-06
16:8818682 T C 1.768013 -1.6935e-05
16:8821017 A G 1.974804 -1.6260e-05
16:8821979 C G 0.626122 -6.7013e-06
16:8823848 G A 0.975144 -1.0892e-05
16:8828533 A T 1.600864 2.4091e-06
16:8828699 A G 0.181795 2.5246e-05
16:8829340 T C 0.034828 -1.3002e-05
16:8829715 C T 0.636661 -4.1382e-05
16:8830468 A G 0.265037 6.5381e-05
16:8833192 G T 1.731458 2.3115e-05
16:8833920 G T 1.235207 -2.1437e-05
16:8834085 A G 0.216127 3.5173e-06
16:8839954 G A 1.256959 -2.8707e-05
16:8840102 T C 0.047132 8.8202e-07
16:8840627 A C 1.248714 -2.6696e-05
16:8841547 C G 0.410709 2.0537e-05
16:8844389 T C 0.208171 5.8952e-06
16:8849326 G C 0.369309 1.0931e-05
16:8850476 A G 0.054414 4.7473e-06
16:8850647 C G 0.137513 1.5805e-05
16:8851324 A G 0.266515 1.7572e-06
16:8852581 A G 1.979839 1.7085e-05
16:8854407 C T 0.695848 1.0193e-05
16:8854455 C A 0.109600 5.8218e-06
16:8855251 A G 1.689447 -3.8769e-06
16:8857749 G A 1.536689 4.5179e-06
16:8862212 T C 1.739778 8.7068e-07
16:8863058 T C 0.126698 3.8277e-06
16:8863992 A G 0.106945 -2.0167e-05
16:8866280 T C 0.589138 1.1552e-05
16:8866321 C A 0.152880 1.5347e-05
16:8866582 A G 0.096072 8.2735e-06
16:8868666 A G 0.045449 -2.7961e-06
16:8868776 A C 0.867767 -3.4491e-06
16:8871388 C T 1.477032 -7.9766e-06
16:8872830 A C 0.026090 6.9225e-06
16:8873709 C A 0.081079 -3.8364e-05
16:8873960 A G 0.025386 1.0877e-06
16:8876788 G A 0.025264 3.8052e-06
16:8876845 A G 0.269504 4.6381e-06
16:8880989 G A 0.129778 4.4030e-06
16:8882670 C T 0.042766 -2.6317e-05
16:8890322 A G 0.045085 -2.4800e-05
16:8890574 A G 0.512527 2.1257e-05
16:8895909 A C 0.405184 -5.3728e-06
16:8897174 G A 0.091605 2.0229e-05
16:8900241 A G 0.031754 -1.4045e-05
16:8901283 A G 1.888302 1.2455e-05
16:8906539 A C 1.587112 5.0665e-06
16:8906914 C A 0.050827 9.2655e-06
16:8911074 G A 1.881452 8.7360e-06
16:8913308 A G 0.939262 7.8480e-07
16:8920606 T C 0.021276 3.3406e-05
16:8940216 T C 0.516086 -1.8044e-06
16:8943042 T C 0.099509 7.0889e-06
16:8943198 G C 0.022857 1.1069e-05
16:8943551 T C 1.458119 -5.5793e-06
16:8943658 T G 0.319774 5.9848e-06
16:8946601 T C 0.372988 2.1916e-06
16:8946904 A C 0.123669 1.0238e-05
16:8950089 G T 0.437013 -2.3228e-05
16:8950403 T C 0.048274 2.0689e-05
16:8952524 G A 1.029789 1.1594e-05
16:8953030 T C 0.028678 -2.3342e-05
16:8956706 A C 0.041750 -2.7311e-05
16:8959326 A G 0.701060 2.3472e-05
16:8959355 T C 1.005566 -1.2034e-05
16:8959689 G A 0.231154 -7.5569e-06
16:8960093 G C 0.242074 -1.3785e-05
16:8960864 C T 0.229168 -1.9222e-05
16:8961658 A G 0.057947 -1.4165e-06
16:8966022 C G 0.029680 -9.0110e-06
16:8966957 T C 1.791819 4.9157e-05
16:8968594 T C 0.086315 -9.7145e-06
16:8969733 T G 0.046401 3.6165e-06
16:8970086 G T 1.827405 2.2015e-05
16:8971091 A G 1.781119 2.3125e-05
16:8976783 A C 0.057049 1.2323e-05
16:8979146 T C 0.054860 1.2244e-05
16:8980272 A C 0.028698 3.3481e-06
16:8982217 T C 0.110671 -1.1264e-06
16:8983781 T C 0.028436 3.5979e-05
16:8992828 T G 1.030360 -1.3104e-05
16:8994325 T C 0.030755 5.6925e-06
16:8999462 A C 0.037480 -1.1763e-06
16:9000085 C A 0.634356 2.0003e-05
16:9001814 G A 0.130958 -1.0794e-05
16:9017349 C T 0.043528 1.1402e-06
16:9024969 C T 0.043756 -6.1476e-06
16:9029420 C T 0.036793 9.1048e-06
16:9029921 T C 0.077247 -1.8955e-06
16:9032015 A G 0.350372 6.3965e-06
16:9035124 C T 0.706415 -1.7820e-05
16:9035305 C G 0.118365 3.6646e-05
16:9036217 T G 0.082714 -1.2153e-05
16:9039283 C A 0.028317 -1.9241e-05
16:9042444 G C 0.027426 -1.7970e-06
16:9047198 T C 0.504469 7.7602e-06
16:9050032 C A 0.058817 1.3565e-05
16:9052562 T C 0.040437 3.4984e-06
16:9061059 G A 0.061268 2.2633e-05
16:9068911 T C 0.055251 4.7803e-06
16:9069331 G A 0.588727 1.1937e-05
16:9073156 C G 0.088613 1.1736e-05
16:9076936 G A 1.055393 -1.5779e-05
16:9085636 T G 0.078261 -1.1405e-05
16:9089986 T C 0.032400 -1.2184e-06
16:9090886 A G 1.417481 7.6152e-07
16:9099988 T C 1.381110 3.9874e-06
16:9100237 C T 0.197866 -1.3101e-05
16:9101249 T C 0.183944 1.0000e-05
16:9101544 A G 0.638340 6.8882e-06
16:9102931 T C 0.665593 2.1743e-05
16:9103926 A G 0.130444 1.4331e-05
16:9104482 A G 0.197363 -1.3043e-05
16:9106130 C T 0.055489 6.5231e-06
16:9106215 T C 0.742270 2.2174e-05
16:9108297 T C 0.055502 5.5509e-06
16:9108683 T C 0.113921 6.4112e-06
16:9111137 C T 0.347061 1.0579e-05
16:9118815 G A 0.129526 1.0120e-05
16:9120958 G A 0.998178 -3.6567e-05
16:9121038 A G 0.036361 -4.2593e-05
16:9128163 T C 0.374864 8.2101e-06
16:9131052 A C 1.560515 -8.2980e-06
16:9131061 A G 0.040692 -7.1659e-06
16:9136551 A C 0.399054 9.7969e-05
16:9138192 T C 0.237620 7.6115e-06
16:9140159 T G 0.039387 -9.6450e-06
16:9142415 T G 0.846012 8.4715e-05
16:9143836 A G 0.151115 -2.5674e-05
16:9149649 G A 1.252583 -1.1374e-04
16:9151358 T C 0.085210 -6.2544e-06
16:9162309 T C 0.190162 1.7951e-05
16:9162852 T G 0.410692 -1.1253e-06
16:9165496 G A 0.171344 -1.9394e-05
16:9173479 T C 0.367636 5.1823e-05
16:9176513 G C 0.909687 2.3463e-05
16:9183435 C T 1.171273 5.6690e-05
16:9187192 C A 1.965033 -2.1601e-05
16:9187475 G A 0.377319 1.4368e-05
16:9191650 A G 0.052184 -2.4171e-06
16:9195327 T C 0.061193 1.3398e-05
16:9197429 G A 0.039346 1.4158e-05
16:9201191 A T 1.727783 3.7301e-05
16:9211295 C G 0.240554 2.4950e-05
16:9211739 G A 0.059980 -2.2222e-05
16:9212361 A C 0.057518 2.1614e-05
16:9217119 C T 0.255170 -4.2290e-05
16:9225494 G A 0.542459 1.4767e-04
16:9226385 T C 0.662132 -3.2963e-05
16:9229929 T C 0.030262 3.5271e-05
16:9230816 A G 0.760326 -4.3059e-05
16:9233034 G A 0.117059 -4.1485e-05
16:9233291 A C 1.056740 4.0838e-06
16:9233678 T C 0.154845 -2.8299e-05
16:9235668 T C 0.041413 3.3816e-06
16:9238230 T C 0.026185 1.7994e-05
16:9242520 A G 1.230399 2.8447e-06
16:9246177 G C 1.556922 3.0011e-05
16:9246545 T C 0.081018 -1.3900e-05
16:9246577 A G 0.046241 1.5335e-05
16:9246883 G T 0.758868 -1.2188e-05
16:9249891 A C 0.055540 -1.3964e-05
16:9251271 C G 0.023605 1.7897e-05
16:9253434 A C 0.082157 -1.8531e-05
16:9253650 T G 0.187218 2.9231e-05
16:9254049 C A 1.767656 1.7530e-06
16:9259232 A C 0.682307 1.4530e-06
16:9263737 T C 1.803956 1.0371e-05
16:9268811 G C 0.023037 -1.2032e-05
16:9269908 T G 0.080664 -1.1053e-05
16:9272621 C T 1.204190 2.0173e-05
16:9277137 C G 0.023313 8.6065e-08
16:9277180 C A 0.115176 5.4754e-05
16:9279421 C G 0.258655 3.4862e-05
16:9279670 A G 0.022565 5.6739e-07
16:9280021 G A 0.053595 -1.0026e-06
16:9281195 C T 0.070118 -1.0369e-05
16:9286558 C T 0.933533 9.6299e-05
16:9288453 T C 0.834646 3.5446e-05
16:9289315 C T 1.562592 3.0543e-05
16:9291635 A G 0.114057 -2.0679e-05
16:9294490 G A 0.400836 -2.4224e-06
16:9295342 G A 0.652671 -1.9845e-05
16:9295537 T G 1.793066 -5.4510e-05
16:9295696 G A 0.042991 2.0995e-05
16:9296997 A G 0.033349 -7.9667e-06
16:9303142 C T 0.035494 7.8817e-06
16:9304299 C T 0.506458 1.8675e-05
16:9305237 T C 0.066691 -3.8390e-06
16:9306920 T C 0.042154 1.3144e-05
16:9307454 G C 0.020569 -7.9578e-06
16:9307510 T C 0.033971 2.2561e-05
16:9310624 A G 0.087243 -9.0345e-06
16:9313257 A G 0.149517 -1.6476e-05
16:9313427 C T 0.288081 -1.3754e-05
16:9314373 T G 0.104490 1.9196e-05
16:9314504 G A 0.303557 -8.6748e-06
16:9321019 T C 0.025502 -5.1620e-06
16:9322507 C T 1.612689 1.9149e-05
16:9328774 A G 0.759731 4.5077e-05
16:9343767 A G 0.855729 -1.8765e-05
16:9347889 T G 0.101998 -3.4741e-06
16:9354911 A G 0.285303 1.5035e-05
16:9360362 G T 1.805180 4.1380e-05
16:9365304 C A 0.079498 -1.3128e-06
16:9371648 T C 0.090007 9.1322e-06
16:9375320 A G 0.146332 -1.9769e-05
16:9375508 G C 0.038901 1.6897e-05
16:9382304 G T 0.026352 -1.8053e-05
16:9382329 G A 0.537879 1.7531e-05
16:9383554 C G 0.997290 2.2285e-05
16:9389896 G A 0.249231 -2.4272e-05
16:9390422 G T 0.845692 -1.0723e-05
16:9395570 T C 0.026090 -2.1395e-06
16:9395925 A C 0.037908 -1.5249e-05
16:9399796 A G 0.797901 2.1796e-06
16:9401967 A C 1.416295 3.0017e-05
16:9410381 G T 0.053064 1.3530e-05
16:9417781 T C 0.599837 1.9821e-05
16:9420219 A C 0.321168 4.9866e-06
16:9424738 A C 0.257768 -4.8186e-06
16:9426174 A G 0.762730 -6.2384e-05
16:9428570 G A 0.062768 -1.5342e-05
16:9431174 G T 0.115128 -9.5543e-06
16:9437260 C T 0.030598 -2.3136e-05
16:9437729 G A 0.068846 7.4761e-06
16:9448686 C T 0.037918 -8.7975e-07
16:9453144 G A 0.053738 -9.4445e-06
16:9454445 T C 0.634424 -3.8104e-05
16:9462956 G A 0.517225 6.4962e-06
16:9465845 C A 0.304379 -9.6607e-07
16:9474186 T C 0.401485 7.2543e-05
16:9476332 G A 0.283549 -8.4214e-06
16:9476345 C G 0.042035 1.6281e-05
16:9477177 T G 0.069696 -1.6284e-05
16:9477339 A G 0.124478 -1.4311e-06
16:9478263 A G 0.086784 -9.2088e-06
16:9482943 A G 0.881016 2.9203e-05
16:9483202 G C 0.576488 3.0246e-05
16:9484446 G A 0.035919 5.2758e-06
16:9488898 T C 0.563718 -9.9872e-06
16:9489057 A G 0.328790 5.0419e-06
16:9489579 C T 0.032060 2.4603e-05
16:9495594 G A 0.055237 -8.1948e-06
16:9496186 G A 1.412980 7.5509e-06
16:9497671 G A 0.114013 -2.2647e-05
16:9498102 T C 0.020725 3.7080e-06
16:9498626 G A 0.041723 -8.6531e-06
16:9500788 T C 0.029925 8.5137e-06
16:9503673 A G 0.086087 9.2399e-06
16:9505352 T C 0.030425 -1.8755e-05
16:9505986 A C 0.183883 -3.1469e-05
16:9509850 G A 0.273788 -2.4634e-05
16:9513858 T C 0.020640 1.7731e-05
16:9521920 G A 0.073188 -3.1623e-05
16:9528424 C A 0.581662 -7.8525e-05
16:9531154 G A 0.039418 1.0788e-06
16:9532128 T G 0.028688 -7.0719e-06
16:9537221 T C 1.124036 -2.6583e-05
16:9539298 T C 0.042926 5.6424e-06
16:9541490 C A 0.071185 -1.6564e-05
16:9551165 C A 0.068908 -6.4557e-06
16:9551490 T C 0.060908 -1.7045e-05
16:9553465 T C 0.072341 3.6162e-05
16:9558156 G A 0.194813 -7.1145e-05
16:9558920 G A 0.607514 2.0319e-05
16:9560996 T C 0.309173 -3.3510e-05
16:9562763 G A 0.555541 -1.8891e-05
16:9567038 C T 0.082996 -7.3891e-06
16:9567493 G A 1.344382 3.6123e-05
16:9582066 T C 1.520343 5.1405e-05
16:9587851 C T 0.047207 6.6641e-06
16:9591330 T C 0.930178 3.0632e-05
16:9592870 A C 0.170732 9.6438e-06
16:9594219 G C 0.061948 1.1469e-05
16:9607822 G A 0.038034 2.4554e-05
16:9612252 A G 0.819004 -1.3376e-05
16:9613233 G T 1.764824 2.4094e-05
16:9624514 T C 0.034515 -4.8508e-06
16:9626822 C A 0.343674 -9.6597e-06
16:9626961 A G 0.993969 1.6224e-05
16:9628057 G A 0.039805 1.0119e-05
16:9628653 T C 0.391687 1.6600e-05
16:9637516 C G 0.448790 9.9209e-06
16:9642504 C T 1.171467 -1.2131e-05
16:9646218 G C 1.271163 -1.9741e-06
16:9654056 T C 1.010142 -7.7955e-06
16:9656430 C T 0.151731 -1.6015e-05
16:9657316 C T 0.025692 -1.6423e-06
16:9657958 C T 0.398612 1.0366e-05
16:9661861 C T 0.456729 -6.1856e-06
16:9663655 T C 0.859278 -4.8866e-07
16:9664529 T A 1.101430 -7.1980e-06
16:9666440 T C 0.046499 -1.5324e-05
16:9669359 G A 0.158547 4.3600e-06
16:9670669 A G 1.241704 -5.1964e-06
16:9672917 G A 0.220529 -9.4840e-07
16:9688487 G A 0.563130 8.4463e-07
16:9690209 G A 0.258580 6.7247e-06
16:9690357 A G 1.763988 1.7068e-05
16:9702388 G A 1.052877 2.8303e-05
16:9703336 G A 0.583508 1.8844e-06
16:9715167 G A 0.580744 -1.0609e-04
16:9717408 A G 0.126167 -4.3729e-05
16:9721516 T C 0.469220 -6.2359e-06
16:9724773 C T 0.073001 1.2729e-06
16:9731909 C G 1.660698 -1.6547e-05
16:9734654 A G 0.605131 4.6131e-05
16:9738833 A C 1.550863 -1.8431e-05
16:9742298 A G 1.656863 2.3813e-06
16:9744095 G A 0.393274 2.6996e-05
16:9744511 A G 0.893606 1.5424e-06
16:9749086 C T 0.125991 -1.5644e-05
16:9752096 G A 0.023833 -9.1794e-06
16:9754738 A G 0.069992 5.4327e-06
16:9754812 C T 1.222484 2.7538e-05
16:9757306 G C 0.936495 2.8658e-06
16:9760527 A G 0.072736 5.2698e-06
16:9762297 T C 0.033733 -2.1707e-05
16:9764085 C T 0.071760 -1.9499e-05
16:9772515 G T 0.653728 -4.7183e-05
16:9781606 T G 0.085349 -1.3888e-06
16:9783361 T C 1.706640 2.0725e-05
16:9787645 C T 0.545753 -1.7059e-05
16:9790022 A G 0.029956 -7.3453e-06
16:9796344 T C 0.549452 1.2389e-05
16:9799012 T G 0.542414 -1.8614e-05
16:9799620 G A 0.107492 -2.1956e-06
16:9799707 C T 1.530943 -9.4888e-06
16:9803756 G A 1.219663 -1.5695e-05
16:9806751 C T 0.344144 -3.2237e-06
16:9807217 T C 0.074731 -2.9020e-05
16:9809395 A G 0.795001 4.9481e-06
16:9813549 T C 0.334267 -3.6207e-06
16:9817002 C T 0.048437 1.0558e-05
16:9829848 T G 0.602438 -1.2542e-05
16:9829947 T G 0.024822 -5.8849e-06
16:9831431 A G 0.020178 2.0636e-05
16:9832680 T C 0.044252 3.0689e-06
16:9838106 C G 0.036851 -4.2857e-06
16:9845234 G A 0.093879 1.8722e-05
16:9850100 C A 0.130961 -3.3929e-07
16:9854082 G T 0.032519 -1.4527e-05
16:9862556 T G 0.856480 -2.4954e-05
16:9866056 G A 0.027413 -8.7182e-06
16:9866590 T C 0.775683 1.0359e-05
16:9887760 G A 0.092173 7.8215e-06
16:9894133 A G 0.632612 2.5820e-05
16:9902520 C A 0.571061 2.9027e-05
16:9903445 A G 0.034518 -2.3914e-05
16:9904728 A G 0.073307 -1.6518e-05
16:9907759 T C 0.079515 3.6887e-06
16:9921302 G C 0.055777 9.4490e-06
16:9926966 G T 0.710505 2.0971e-05
16:9930505 C T 0.351290 -1.4392e-05
16:9949936 G A 0.226768 1.2154e-05
16:9957951 G T 0.034365 3.2313e-07
16:9965272 A G 0.022939 -3.8081e-05
16:9968503 G A 0.566203 1.7400e-06
16:9977314 A G 1.318451 -2.2545e-05
16:9984523 T C 0.464450 6.3143e-06
16:9996285 G A 0.068377 -1.1632e-05
16:9997628 G T 0.035368 2.2943e-05
16:9997641 C G 0.065348 -7.1990e-06
16:10005447 C T 0.022218 -3.3758e-07
16:10007065 A G 0.035834 1.0230e-05
16:10015196 T C 0.077649 -4.6705e-06
16:10021894 A G 0.113615 -1.0034e-05
16:10022683 T C 0.877277 2.3607e-05
16:10036264 C A 0.024761 -6.2185e-06
16:10043092 C A 0.046707 -1.8399e-05
16:10047617 A G 0.035895 1.4710e-05
16:10050159 C T 0.022255 -6.1488e-06
16:10052440 C T 0.656020 1.0825e-05
16:10054080 C A 0.073239 -7.6269e-08
16:10055036 T C 0.037391 1.4376e-05
16:10059007 G A 0.666426 -2.1644e-06
16:10063969 G A 1.716152 -1.0380e-05
16:10075362 C T 0.089976 1.7431e-06
16:10078393 A G 0.086274 6.0161e-06
16:10079124 A G 0.224504 3.2577e-06
16:10086738 A G 0.054805 -9.3440e-06
16:10088149 A G 1.742759 -1.4458e-05
16:10089194 A G 0.053309 -1.6027e-06
16:10093864 T C 0.036983 3.7012e-06
16:10102072 T C 0.029252 -2.3373e-05
16:10102969 A G 0.398918 -3.0242e-06
16:10106767 A G 0.093696 2.2083e-06
16:10112308 T C 0.178212 1.2519e-06
16:10112512 C T 0.260885 -5.2311e-06
16:10115263 G A 0.068003 5.1191e-06
16:10120232 T C 0.023802 -1.2529e-05
16:10120890 C T 0.794746 1.6260e-05
16:10123469 A G 0.284881 -9.8937e-06
16:10131762 T C 0.032706 1.4067e-05
16:10136770 A G 0.064073 9.5805e-07
16:10139121 G T 1.514628 9.0797e-06
16:10145293 A G 0.717533 -3.4893e-06
16:10146493 C G 0.068819 1.3591e-05
16:10148252 T C 0.027630 -1.3906e-05
16:10155550 A G 0.075870 6.0841e-06
16:10157081 C T 1.277460 4.6558e-06
16:10158170 C T 0.229706 5.2937e-06
16:10172450 A G 0.073814 4.6330e-06
16:10172984 T C 0.021211 2.6951e-05
16:10179274 C G 0.295594 -5.1511e-06
16:10183087 C T 1.566713 4.7530e-05
16:10193022 A G 0.350569 5.8373e-06
16:10197068 A G 0.808134 -2.5470e-05
16:10197862 G A 0.540905 -3.4070e-05
16:10211245 A G 0.075782 2.2396e-06
16:10214872 C T 1.801382 1.0977e-05
16:10216403 A G 1.631483 4.2405e-06
16:10220866 T C 1.760517 -2.7898e-06
16:10231266 T C 0.061554 2.0426e-06
16:10235992 G A 1.221063 -2.2940e-05
16:10239733 C G 1.229430 -2.0743e-05
16:10244676 C A 0.035970 -3.0663e-06
16:10247683 C A 0.031530 -1.6996e-05
16:10248925 T C 0.031367 1.4519e-05
16:10265157 T G 1.299378 4.3706e-06
16:10266845 G T 0.033747 7.0434e-06
16:10272741 T G 0.034022 1.4426e-05
16:10285569 A G 1.421605 3.0224e-05
16:10290592 A G 0.044327 -1.2857e-05
16:10291974 G T 1.334889 1.5890e-04
16:10295357 T C 0.473034 -6.6019e-05
16:10297945 T C 1.651916 5.4014e-06
16:10299911 A G 0.103657 6.8418e-06
16:10300330 G A 0.033872 -9.2952e-06
16:10301539 A G 0.622154 7.1406e-05
16:10305898 A G 1.445856 2.2093e-06
16:10310378 T G 0.063053 2.1091e-05
16:10310666 A G 0.041984 2.8402e-05
16:10310848 C T 0.079029 -1.3752e-06
16:10311992 A G 0.063274 7.2239e-06
16:10312526 T G 0.029595 4.2851e-06
16:10313268 G A 0.320273 -1.1930e-05
16:10318570 C T 1.014748 6.3611e-06
16:10319809 T C 0.035185 7.2998e-06
16:10321520 A G 0.138199 2.1745e-05
16:10323228 G A 0.032788 4.3627e-07
16:10334645 T C 0.037293 6.5742e-06
16:10336369 T C 0.044558 -3.1498e-05
16:10336503 C T 0.834918 8.5015e-06
16:10336730 G C 0.482425 -2.8244e-05
16:10336997 A G 0.953647 7.5837e-06
16:10338295 C T 1.946058 -2.0686e-05
16:10340781 C T 0.751211 -4.7015e-05
16:10341141 C A 0.699571 -4.6623e-05
16:10342484 C T 0.355587 -1.2109e-05
16:10342518 A G 0.536278 -4.4208e-05
16:10343927 A G 0.082602 -3.3538e-06
16:10344602 A G 0.350681 -1.9023e-06
16:10344766 C T 0.055210 2.9951e-05
16:10345018 C T 0.111949 1.3460e-05
16:10345668 A G 1.293343 1.2657e-05
16:10346332 T C 0.117974 -2.2283e-05
16:10349893 T C 0.765660 3.9854e-06
16:10349939 G C 1.760550 -8.3607e-06
16:10350137 G A 0.686781 -1.4878e-05
16:10350784 C T 0.142898 -1.8686e-05
16:10352739 G A 1.533915 1.3320e-06
16:10355745 A G 0.479134 -5.6400e-05
16:10357140 G A 0.519673 4.1913e-05
16:10359780 G A 0.635478 -1.6073e-05
16:10362802 A G 0.507910 1.5455e-05
16:10364872 T C 1.598474 1.0553e-05
16:10368115 C T 0.021460 5.8680e-06
16:10369989 G C 0.181387 3.3175e-06
16:10370062 G C 0.054703 2.9335e-06
16:10371892 A C 0.057603 -1.0293e-06
16:10374359 G T 0.067473 1.2600e-05
16:10389412 T G 0.982015 -8.5930e-06
16:10391185 C G 0.101682 1.0386e-05
16:10394930 C T 0.038867 -1.4852e-05
16:10394980 C T 0.144696 -5.2238e-06
16:10395920 C T 0.399891 3.8083e-05
16:10402541 G C 0.054564 1.2023e-05
16:10405945 A G 0.064661 -1.0078e-05
16:10407374 T C 0.057838 -3.0798e-06
16:10413681 A C 0.682803 -2.7120e-05
16:10415887 A G 0.170338 -7.1512e-06
16:10417501 T G 0.145315 -6.3429e-06
16:10417658 G A 0.698157 1.3797e-06
16:10423631 C T 0.639534 5.7600e-05
16:10424952 C T 0.638966 5.3146e-05
16:10426040 C T 0.650726 -8.4862e-06
16:10426128 G A 0.672481 -1.7992e-05
16:10426259 G A 0.059211 2.5388e-05
16:10427549 C A 0.613270 2.6714e-06
16:10428947 T C 1.717958 -4.5641e-05
16:10431456 G T 0.416101 5.9584e-06
16:10432323 A G 0.073814 -5.0491e-06
16:10432583 A G 0.025971 -6.3322e-06
16:10433127 G A 0.091727 -1.9981e-06
16:10434389 C T 0.137234 6.2356e-06
16:10436072 G A 0.156470 9.4173e-07
16:10437820 T A 0.065093 -5.7751e-06
16:10441268 T C 0.061986 1.3700e-05
16:10442196 C A 0.068629 1.8207e-05
16:10442233 C T 0.130308 3.9172e-06
16:10443796 A G 0.060153 1.3820e-06
16:10443995 A G 0.085557 -6.2050e-06
16:10446142 C T 0.263190 1.1296e-05
16:10452072 G C 1.547909 -1.9519e-05
16:10453844 G A 0.331833 1.4005e-05
16:10456482 A G 0.083115 1.0311e-05
16:10472145 T C 0.054615 -2.8830e-05
16:10472742 T C 0.046846 3.0868e-06
16:10480388 T C 0.100339 -8.9019e-06
16:10482312 G A 0.321688 1.6213e-05
16:10498892 C T 1.491468 -5.6048e-06
16:10499331 T C 1.168675 -1.5677e-05
16:10503776 C T 0.083289 -3.9938e-05
16:10509031 G A 0.033094 1.2103e-05
16:10516483 G A 0.042522 -6.0931e-07
16:10524957 T G 0.224997 9.6679e-06
16:10525230 C T 0.226177 1.0140e-05
16:10525643 C G 0.097979 2.7208e-05
16:10526950 C T 0.174669 -1.8360e-05
16:10532589 T C 0.051470 9.4547e-06
16:10549245 T C 0.033271 -1.7944e-06
16:10554207 A G 1.136248 -2.1777e-05
16:10556313 C T 0.164684 1.7354e-05
16:10559263 G A 0.037051 -3.4837e-06
16:10569039 G A 0.093325 -8.0314e-06
16:10576298 G A 0.088882 -2.9341e-05
16:10578791 T G 1.107574 -2.3668e-05
16:10578806 A G 0.051864 2.2910e-07
16:10581578 T C 0.118885 -1.3383e-05
16:10582727 A G 0.068795 -2.0749e-05
16:10586827 C T 1.256636 5.2937e-06
16:10588544 G T 0.175863 6.2576e-07
16:10589261 T C 0.185069 -6.4330e-06
16:10589345 G T 0.092805 1.9827e-05
16:10594136 T C 0.064823 -5.8608e-06
16:10594904 T C 0.034750 1.6403e-05
16:10598467 G A 1.034801 -1.6311e-06
16:10608238 G T 0.046629 3.2631e-05
16:10612643 G T 1.123856 -2.5523e-08
16:10614967 A G 0.172718 2.0244e-05
16:10619454 C T 0.206420 5.9184e-06
16:10622270 A G 0.035345 1.0375e-05
16:10624579 A G 0.168369 2.2451e-05
16:10625887 T C 1.100512 -1.3813e-05
16:10626070 A G 0.154995 1.0234e-05
16:10626122 C G 0.205713 2.8817e-06
16:10630988 T C 1.570694 1.6721e-05
16:10632213 T C 1.045541 -1.7787e-05
16:10633165 G A 1.722435 4.6847e-06
16:10634060 T C 0.415380 1.7969e-05
16:10635600 G C 0.803874 -2.9683e-06
16:10635983 C T 0.077179 -5.3457e-06
16:10638783 G A 0.074035 -7.4488e-06
16:10639012 A G 0.727912 -1.7541e-05
16:10641927 G A 1.104837 1.5080e-05
16:10641958 T G 0.034433 -5.2222e-06
16:10643381 A G 0.051698 -1.2139e-05
16:10644342 C G 0.071587 1.5900e-06
16:10645563 A G 0.144435 -4.0678e-06
16:10646797 C A 0.826718 1.5003e-05
16:10646843 T C 0.938324 1.5042e-05
16:10648665 T C 0.113262 -1.9239e-05
16:10650183 T C 0.028120 5.7165e-06
16:10651866 C T 0.043212 -4.4126e-06
16:10655503 T C 0.082918 6.5761e-06
16:10657605 A G 0.480609 2.9470e-05
16:10658899 T C 0.273835 2.9608e-06
16:10665509 A G 1.352966 -3.7026e-06
16:10665718 G A 0.800339 2.3334e-05
16:10668176 C A 0.152564 2.8522e-05
16:10669802 C T 0.125433 -9.1074e-06
16:10676312 G C 0.389011 1.5360e-05
16:10677014 C T 0.343260 5.2380e-06
16:10678838 G A 0.179551 -7.2228e-06
16:10680028 A G 1.076615 -1.7758e-06
16:10682643 C T 1.199991 9.0949e-06
16:10683751 A G 0.185726 6.0129e-06
16:10686212 A G 0.569803 -3.9422e-06
16:10687193 G T 0.182047 -3.8178e-06
16:10687290 A G 0.607504 -4.7285e-06
16:10689910 C G 0.036059 -2.0669e-05
16:10691650 T C 0.076020 1.9079e-06
16:10694466 A G 0.047910 -2.5704e-05
16:10696712 A G 0.421588 2.9177e-05
16:10697022 T C 0.125766 9.6071e-06
16:10698348 C T 0.029670 -2.5243e-05
16:10702090 A G 0.074901 1.1818e-05
16:10704700 C T 0.101879 2.9197e-05
16:10710739 C T 0.792332 -6.8645e-06
16:10711883 C A 0.029718 -1.3643e-05
16:10711923 A G 0.030598 1.6216e-05
16:10712112 G T 0.125885 3.7117e-06
16:10718931 T C 0.363631 9.1571e-06
16:10722040 C T 0.136819 7.7962e-06
16:10728445 T C 0.164973 1.0043e-05
16:10732181 C T 0.345646 1.8472e-06
16:10733448 A G 0.167094 1.3061e-05
16:10735901 A G 0.093227 -1.5498e-05
16:10738488 C T 0.212183 1.0839e-05
16:10743686 C T 0.160754 -6.7744e-07
16:10745528 A G 0.590610 2.0793e-05
16:10746002 T C 0.376258 1.5623e-05
16:10747161 T C 0.106639 4.6766e-06
16:10748693 C G 1.266305 4.2726e-06
16:10751286 G A 0.771158 -2.2753e-05
16:10753553 T C 0.307449 -4.2014e-06
16:10753613 T C 0.115138 3.4700e-05
16:10753981 A G 1.243356 -1.1809e-05
16:10754400 A G 0.985799 -3.7190e-05
16:10755189 G A 1.438965 -1.0775e-05
16:10755313 C A 0.137288 -2.3499e-06
16:10762914 C A 0.491713 -1.9647e-05
16:10768084 T C 0.127708 2.5520e-05
16:10769943 A G 0.056648 -1.4269e-05
16:10769958 C T 0.776696 2.6844e-06
16:10775661 T C 0.379767 -2.4312e-06
16:10775857 G C 0.078804 2.3620e-05
16:10779588 A G 0.375925 -4.6218e-06
16:10779741 C A 0.989722 2.1100e-06
16:10784481 G T 0.248391 2.1490e-05
16:10787973 C T 0.626186 9.2234e-06
16:10788556 T C 0.035943 -1.9378e-05
16:10788652 T C 0.023969 1.0620e-06
16:10790795 A C 0.439668 -5.1858e-07
16:10801740 A G 0.021589 1.5927e-05
16:10803918 T C 0.031275 -1.9207e-06
16:10804402 G A 1.923405 9.7390e-06
16:10811152 C T 0.082741 -2.9039e-06
16:10811672 T G 0.311356 -6.3367e-06
16:10815609 G A 0.878045 1.0267e-05
16:10823713 T C 0.152346 9.6626e-06
16:10824872 G A 1.328144 -7.1860e-06
16:10830973 G A 1.390459 -1.4412e-05
16:10833905 G A 0.559961 -1.1051e-05
16:10834608 G C 0.604118 7.8602e-06
16:10837913 G C 0.218442 -1.6890e-05
16:10839907 G A 0.042913 -3.5084e-06
16:10845281 C T 0.132494 9.7827e-08
16:10848421 T C 0.116226 1.3081e-06
16:10855341 T C 0.475605 -6.5797e-06
16:10856535 A G 0.048573 4.6367e-06
16:10856585 T C 0.035402 -3.1331e-05
16:10861110 T C 0.370645 2.6675e-05
16:10861716 C T 0.054050 -4.8360e-06
16:10863459 C G 1.406966 1.5197e-05
16:10863650 C T 0.096620 -5.0211e-06
16:10864944 A G 0.583994 4.0145e-06
16:10866145 T C 0.514876 7.5745e-06
16:10882632 G C 0.060139 -2.9763e-05
16:10888409 C G 0.193464 4.2305e-06
16:10889444 G C 0.067051 -2.4797e-05
16:10896769 T C 0.105146 -1.9085e-05
16:10897627 C T 0.254671 1.8811e-05
16:10901698 C T 0.040777 -2.0456e-05
16:10903108 G A 0.250404 -6.4316e-06
16:10903378 T C 0.093458 6.5296e-06
16:10907087 T C 0.074517 -9.1210e-07
16:10908394 A G 1.160601 -1.6959e-06
16:10908735 A G 0.026750 -1.6881e-05
16:10910817 T C 0.069815 1.2340e-05
16:10914566 G A 1.957852 1.6440e-05
16:10916152 G A 1.928808 1.1756e-05
16:10920439 G A 0.623065 -1.2864e-06
16:10922939 T C 0.022146 -1.3536e-05
16:10924817 T C 0.172415 1.7414e-05
16:10924846 T C 0.132736 1.4522e-06
16:10926738 T C 1.041369 2.1597e-05
16:10929300 A C 0.243142 3.5292e-06
16:10929430 A G 0.045398 6.1821e-06
16:10933702 A C 0.160312 3.8935e-06
16:10937856 T C 0.038449 -2.8579e-05
16:10940863 T G 0.172439 -2.0720e-06
16:10943112 T G 0.031176 -2.7113e-05
16:10946715 T G 0.222709 -1.7550e-05
16:10948646 T C 0.036936 1.3706e-05
16:10949209 C T 1.470845 2.2814e-05
16:10950425 G A 1.637861 2.3972e-05
16:10957130 T C 0.040101 -2.7391e-07
16:10965126 A G 0.473816 -1.1929e-05
16:10974221 C T 0.097558 -1.0805e-05
16:10974305 T C 0.036864 -3.1264e-06
16:10975311 G T 1.496089 1.3702e-05
16:10981796 A G 0.059500 1.9998e-05
16:10982933 A G 0.259260 -1.5437e-05
16:10989219 G C 0.021959 -1.1996e-05
16:10991449 T G 0.121982 1.8697e-05
16:10991878 C T 0.131260 -5.0484e-06
16:10992328 C T 0.168142 -1.4722e-05
16:10992715 G T 1.601561 7.9630e-06
16:10995145 C T 0.121690 1.8656e-05
16:10997168 T G 1.216015 1.6201e-05
16:10997243 G C 0.172289 9.8840e-06
16:11000848 C G 0.574539 -5.3285e-06
16:11001694 C T 0.170902 8.5315e-06
16:11001821 T C 0.059646 2.0396e-05
16:11002626 A G 1.418481 5.9078e-06
16:11008262 A G 0.580588 -8.3424e-06
16:11008280 C A 0.631738 1.8696e-06
16:11010626 C T 1.142208 -2.0926e-05
16:11011728 A G 0.218887 4.8838e-06
16:11011921 G A 0.030544 8.5273e-06
16:11016045 T C 0.225748 2.2490e-05
16:11018447 A G 0.100461 -1.5660e-05
16:11020255 G A 1.576413 2.7883e-05
16:11024105 T C 0.986346 1.5578e-05
16:11025884 T G 0.105058 4.4704e-06
16:11027668 C G 0.055624 -7.5302e-06
16:11034933 G A 1.182298 2.9373e-05
16:11039635 A C 0.219744 -4.9972e-06
16:11046826 G A 0.797809 1.1514e-05
16:11053080 G A 0.051623 -3.4729e-05
16:11056378 T C 0.257373 -9.1414e-06
16:11059776 G C 0.057780 -3.1035e-05
16:11061205 T C 0.360130 2.0278e-05
16:11061668 A G 0.029357 -1.3457e-05
16:11071904 T C 0.033077 1.7427e-05
16:11081249 G C 1.632194 1.2520e-05
16:11086902 T C 1.025594 5.7602e-07
16:11096561 T G 0.040227 -2.1270e-05
16:11097479 T C 0.140052 -3.4996e-05
16:11106058 A G 0.166765 -2.5929e-05
16:11114192 T C 0.045044 4.0866e-06
16:11127055 C T 0.246827 -1.4491e-06
16:11134903 A G 0.142317 -3.0550e-05
16:11134972 T C 0.113969 -1.6175e-06
16:11137317 C T 0.053517 -3.3987e-06
16:11145810 G A 0.251356 -2.9834e-06
16:11151228 T C 0.033757 9.0529e-06
16:11153343 A G 0.106044 4.7898e-06
16:11154770 A G 0.822301 -2.9174e-05
16:11156812 A G 0.128581 -3.5263e-05
16:11158885 A G 1.304063 8.1638e-06
16:11166688 A C 0.642726 -1.3215e-05
16:11177801 G A 1.096613 -1.2882e-05
16:11179873 G A 0.706191 -7.1289e-06
16:11185464 T C 0.185817 2.4544e-05
16:11187783 A G 0.649699 -1.3155e-05
16:11193684 C T 0.024815 5.4697e-06
16:11200166 T G 0.246117 -6.3089e-06
16:11207722 C T 0.854926 -2.6598e-05
16:11207911 T C 0.055638 -4.1358e-06
16:11210415 C T 0.614209 -2.0806e-05
16:11210504 G T 0.093203 2.4012e-05
16:11224966 G A 0.495990 -7.5876e-06
16:11225876 T C 0.071828 2.7613e-08
16:11229554 C A 0.042607 -2.5119e-05
16:11230112 A G 0.164511 -1.0715e-05
16:11238783 A G 0.681097 -1.7600e-05
16:11249329 A G 1.314140 -1.5174e-05
16:11260710 A C 0.044626 -1.1585e-05
16:11261403 G A 0.073542 -3.2161e-06
16:11269399 G T 0.059912 -8.7047e-06
16:11273459 T C 0.223640 -7.1022e-05
16:11288154 T C 0.935325 -2.1440e-05
16:11295248 A G 0.465300 -2.2039e-05
16:11296285 A G 0.458384 6.9855e-06
16:11299077 C T 1.723775 -9.0500e-06
16:11304320 T C 0.160380 1.3301e-05
16:11305836 G A 1.314191 -6.9068e-06
16:11307734 C T 1.784030 -1.5585e-05
16:11308304 A G 0.847596 1.6178e-05
16:11308338 C A 0.076693 -3.7499e-05
16:11318537 G A 1.083262 -7.0518e-05
16:11324737 G A 0.311672 1.9923e-05
16:11328137 G A 0.043052 -2.3377e-05
16:11328937 C A 1.943328 5.2765e-06
16:11339702 C T 0.812520 -3.8226e-05
16:11346586 G A 0.144754 1.5622e-05
16:11347858 C T 0.577616 -4.5869e-05
16:11348706 G C 0.025281 -1.1359e-05
16:11354497 C T 0.603519 -3.4030e-05
16:11362729 A G 1.117709 2.5334e-05
16:11363003 G C 0.035753 -1.1741e-05
16:11364079 T A 0.870899 -1.6301e-05
16:11366669 A C 0.024047 2.1862e-05
16:11367154 T C 1.865398 -2.2205e-05
16:11367195 C G 0.387933 -1.8743e-05
16:11370548 A G 0.062458 -3.1127e-06
16:11382753 A G 0.066728 -1.0322e-05
16:11384829 T C 0.426287 -2.1992e-06
16:11396350 A C 0.166268 -3.7919e-05
16:11403893 T C 0.367820 5.2183e-06
16:11404762 C T 1.426508 3.2545e-06
16:11404830 C G 0.191192 -5.3626e-05
16:11406803 T C 0.696851 1.5710e-06
16:11408375 T C 0.059395 9.2784e-07
16:11412623 A G 0.537192 3.2846e-05
16:11419018 T C 0.789888 -4.9294e-05
16:11419589 A G 0.165881 6.3189e-06
16:11420693 A G 0.029147 3.6071e-06
16:11422899 G C 0.045738 5.9520e-06
16:11425655 A C 0.219775 -9.0944e-05
16:11437779 T C 1.408546 4.6408e-05
16:11439679 G C 1.049495 3.8939e-05
16:11443424 A C 1.570245 5.7209e-06
16:11443873 T G 0.515175 2.9990e-06
16:11444572 C A 0.536863 3.8695e-05
16:11448517 A G 0.288914 1.4369e-05
16:11449841 C A 1.092618 1.2439e-05
16:11451301 G A 1.251196 5.6681e-05
16:11452266 T C 0.023850 -1.4911e-05
16:11457527 T C 1.532144 1.1830e-05
16:11462429 G C 0.175822 1.0563e-05
16:11464455 A G 0.496558 -1.1340e-05
16:11470066 A G 1.118623 -5.1488e-05
16:11475039 G C 0.219326 1.6324e-05
16:11478148 G A 1.206291 -1.7187e-05
16:11478974 C A 1.041831 -1.2822e-05
16:11479041 G A 1.958043 -3.1650e-05
16:11479710 G A 0.083408 6.9552e-06
16:11481845 G A 1.631000 1.2531e-05
16:11484307 C T 0.177631 5.8076e-05
16:11484549 C T 0.141620 -2.1066e-05
16:11485389 G A 0.647313 1.7538e-06
16:11489018 A G 1.136550 -1.3779e-05
16:11489686 T C 1.776489 -1.6190e-05
16:11489955 T G 0.458463 -2.4466e-05
16:11497549 G A 1.158027 1.3992e-05
16:11498745 C T 0.709910 -4.1623e-06
16:11499444 T C 0.286435 2.4127e-05
16:11500741 C T 1.978068 -1.9506e-05
16:11500751 T C 0.573159 6.1614e-06
16:11501432 C T 0.093733 1.2862e-05
16:11502294 C T 0.738074 -3.5278e-06
16:11503269 G A 0.066875 -1.6392e-05
16:11505265 T G 0.336334 -6.7409e-06
16:11507852 A G 1.078580 -6.2535e-05
16:11508572 T G 0.882971 -2.8453e-05
16:11510720 A G 0.687753 -2.7563e-05
16:11517850 T C 0.029864 7.7660e-06
16:11518126 G A 0.527550 2.5167e-05
16:11518637 T C 0.187854 -2.3245e-05
16:11519579 A C 0.541646 -7.7650e-07
16:11519710 G T 0.026583 1.1580e-05
16:11522673 C T 0.803742 1.2750e-05
16:11523076 C T 0.098523 1.9527e-05
16:11524663 T C 0.036813 2.7038e-06
16:11526524 C A 0.852040 3.1165e-05
16:11536429 C A 0.949798 -4.9504e-05
16:11536655 T C 0.123505 7.1592e-06
16:11541896 A G 1.662251 -1.8799e-05
16:11542488 A G 1.032543 -1.3318e-05
16:11542894 T C 1.656965 -1.4185e-05
16:11544509 G C 0.147440 1.2285e-05
16:11544673 A G 1.179337 -9.6021e-06
16:11545894 C T 0.084951 7.3053e-06
16:11548629 C T 0.062910 -4.6139e-06
16:11554867 T C 1.019573 3.7642e-05
16:11556902 C T 0.040040 1.1533e-07
16:11557982 G A 1.588859 3.1392e-06
16:11563348 A G 0.068194 1.2526e-05
16:11571453 A G 0.057348 4.4612e-06
16:11573853 A G 0.342420 -2.4202e-05
16:11574756 C A 0.141133 -1.6239e-05
16:11582737 A G 0.041447 -1.8514e-05
16:11583948 G A 0.506227 -1.3345e-05
16:11586216 A G 0.352582 1.3055e-06
16:11587329 T C 1.598318 7.8779e-06
16:11589761 C A 1.632714 -2.5069e-05
16:11592003 T C 0.074436 1.0779e-05
16:11593674 A G 1.348842 -2.8581e-06
16:11594747 T G 1.455185 -1.6212e-05
16:11595078 C T 1.404252 -8.8023e-06
16:11596375 T A 0.025444 -2.8968e-05
16:11598435 T C 1.282603 2.4122e-06
16:11599866 C T 0.105765 -1.9779e-05
16:11600230 C T 0.121598 -2.0239e-05
16:11602939 T C 0.050668 1.1514e-05
16:11605604 A G 1.274376 3.4211e-06
16:11606969 T C 1.289206 3.4666e-06
16:11608756 A G 1.300293 5.6369e-06
16:11612436 G C 1.408465 3.2516e-05
16:11612706 C G 1.469053 6.0214e-07
16:11613169 A G 0.594286 1.9839e-06
16:11614838 C T 0.107706 4.4985e-05
16:11615062 T C 0.148157 1.3238e-05
16:11615660 T C 0.125154 2.5291e-05
16:11617658 G A 0.853359 -1.7596e-05
16:11621220 C T 0.988155 -3.2783e-05
16:11621325 C T 0.661405 7.5172e-06
16:11626938 C G 0.188677 -6.8738e-06
16:11627550 C T 0.244508 -3.4170e-05
16:11631394 T C 0.049824 2.0610e-06
16:11632804 G A 0.564925 -6.0113e-06
16:11635010 G A 0.626227 -1.1257e-05
16:11636903 T C 0.029500 1.8948e-05
16:11640789 A G 0.049549 -1.9011e-05
16:11640890 C T 0.033322 3.8029e-06
16:11641180 G A 0.975939 -2.2059e-05
16:11646226 A G 0.081375 1.7189e-05
16:11646313 G A 0.373406 -3.5363e-05
16:11646567 T G 0.128292 -1.7955e-05
16:11647492 C T 0.448110 2.5158e-05
16:11647532 T C 0.026107 -1.8595e-05
16:11647676 A G 0.132195 3.2174e-05
16:11650057 C T 1.601850 -8.9686e-06
16:11650887 T C 0.944712 -1.4013e-05
16:11652001 T C 0.186303 -3.6739e-05
16:11655045 A T 0.605437 3.7778e-05
16:11659255 G T 0.425804 -7.5792e-06
16:11659562 A C 1.275358 -8.8876e-06
16:11660702 T C 0.402733 -3.0252e-05
16:11664641 G A 0.040376 -4.5202e-06
16:11665321 C A 0.387661 -1.1456e-05
16:11668543 T C 1.497159 -4.1232e-05
16:11669568 A G 0.721932 -6.1063e-05
16:11674500 G T 0.057188 7.3989e-07
16:11675522 T C 0.349611 6.6381e-06
16:11676546 T C 1.416417 -6.6833e-05
16:11679823 C T 0.749484 -5.2531e-05
16:11681698 G A 0.615099 -1.2763e-05
16:11688159 T C 0.656550 1.8791e-06
16:11688990 C T 0.068955 -7.0870e-06
16:11690748 A G 0.382776 -7.1565e-06
16:11691753 C T 0.972036 -1.6794e-05
16:11692525 G C 0.048621 1.4930e-05
16:11694874 G C 0.045374 8.1181e-06
16:11700928 G A 0.422530 -1.3403e-05
16:11703682 C T 1.760207 -1.9297e-05
16:11707567 A G 0.796708 -2.8566e-05
16:11709659 T C 0.034818 -8.1431e-06
16:11715942 A G 0.078777 1.4573e-05
16:11716734 A G 0.039928 1.5688e-05
16:11718261 C T 0.298644 -1.0752e-05
16:11718312 C T 0.058596 -4.4140e-06
16:11718394 T G 0.105177 -3.4564e-05
16:11723276 A G 0.451694 -1.2654e-05
16:11724369 T C 0.067646 -3.8207e-07
16:11726239 A G 0.067085 1.2566e-05
16:11727983 C T 0.478647 3.9311e-06
16:11734317 C T 1.477311 4.1918e-06
16:11737090 T C 1.477791 6.2208e-06
16:11745762 C G 0.533034 -3.5479e-06
16:11750649 T C 0.101947 2.9172e-05
16:11753235 A G 0.071281 3.9619e-06
16:11754556 C T 0.023850 -4.0161e-06
16:11758731 A G 1.262364 -1.1070e-05
16:11759483 G A 0.842415 -1.9151e-05
16:11760125 A C 0.074055 6.0008e-05
16:11769963 T C 0.968946 -1.7524e-05
16:11770978 A G 0.058273 5.5118e-06
16:11773662 G C 1.094291 -1.5930e-05
16:11773981 G A 0.188075 4.4365e-06
16:11774391 A C 0.053163 -1.6179e-05
16:11784965 T C 0.030626 8.7386e-06
16:11785747 C G 0.037911 -2.7045e-07
16:11789190 T C 0.998990 -1.3360e-05
16:11789571 C T 0.024074 1.3398e-05
16:11800685 G A 0.039710 1.5232e-05
16:11802479 C T 0.038704 9.2204e-06
16:11821708 A G 0.856759 -1.7944e-05
16:11822462 C T 0.023836 -2.2348e-05
16:11825293 A G 0.093254 -2.1187e-05
16:11826013 T C 1.131787 -2.3566e-05
16:11826890 A G 0.073117 -2.0478e-06
16:11827546 C T 0.141382 -1.4037e-05
16:11835147 C T 0.087943 7.4367e-05
16:11837682 G A 1.583331 2.2376e-05
16:11839900 G A 0.071988 -8.2358e-06
16:11841494 T C 0.038047 -3.9287e-06
16:11844195 C T 0.203547 4.5825e-06
16:11850150 G C 0.021378 1.0514e-05
16:11851697 A G 0.046136 7.5400e-06
16:11851799 T C 0.028572 -7.1070e-06
16:11852027 G T 0.047455 -2.6396e-05
16:11854650 C T 0.090112 5.7264e-05
16:11861071 C T 0.022966 -1.5943e-05
16:11864139 G A 0.132882 7.7838e-06
16:11871961 G T 0.061618 1.2554e-05
16:11872504 C A 0.430700 1.0742e-05
16:11876203 C T 0.112476 -9.4691e-06
16:11877355 G A 1.049688 5.4112e-06
16:11887648 C T 1.714646 2.1214e-05
16:11888919 T C 0.410770 6.2228e-06
16:11889059 C T 0.298093 1.4297e-05
16:11903888 A T 0.040176 -2.6669e-06
16:11904393 T G 0.278078 3.6619e-06
16:11905118 T C 0.473408 7.0776e-06
16:11908022 C G 1.114778 2.0294e-06
16:11913383 C T 0.573455 1.5426e-06
16:11919946 G C 1.317146 -2.3309e-06
16:11922063 G A 1.291922 7.9572e-06
16:11924241 A G 0.038513 2.5209e-06
16:11926943 C T 0.042746 -8.7802e-06
16:11940764 C T 1.200229 1.6930e-05
16:11946414 T C 0.036551 2.6543e-05
16:11948721 A G 0.141504 -1.6028e-05
16:11956498 T C 0.053666 -1.6285e-05
16:11958382 G A 0.073535 -1.6605e-06
16:11959858 T C 0.070376 -8.2646e-06
16:11966916 A G 0.044021 -1.2449e-05
16:11970882 G T 0.710090 1.0292e-05
16:11979434 G A 0.077717 4.9756e-05
16:11981487 A G 0.704967 9.8646e-06
16:11987390 G A 0.028008 3.4680e-06
16:11993067 A G 0.048294 9.7443e-06
16:11995115 G A 0.057569 1.1046e-05
16:12001172 A G 0.076452 5.0509e-05
16:12005192 A G 0.034923 -1.9370e-05
16:12006338 T C 1.199695 1.5158e-05
16:12008513 A G 0.665848 -9.6470e-06
16:12009781 A G 1.894459 -7.6043e-07
16:12016637 T C 0.060554 -2.1071e-05
16:12040511 A G 0.143802 -3.8401e-05
16:12041738 T C 0.057335 1.1913e-05
16:12041768 G A 0.933282 -5.6956e-06
16:12043245 C A 0.029255 -5.8658e-06
16:12047865 A G 0.088980 -1.4106e-06
16:12054073 C G 0.269939 5.4455e-05
16:12055191 T C 0.793311 -4.7681e-05
16:12059032 G A 0.089330 -1.2737e-05
16:12060163 G A 1.976351 -4.1582e-06
16:12062396 C T 0.677615 -9.7552e-06
16:12069780 G A 0.250101 -2.5975e-05
16:12071213 T C 0.604346 1.3837e-05
16:12073383 T G 0.022799 -2.9233e-06
16:12073959 G A 1.860046 1.6539e-05
16:12080542 C A 1.699690 1.1697e-06
16:12086955 A G 0.245692 1.5130e-05
16:12089483 G T 0.085053 2.0249e-06
16:12098262 C T 0.171137 1.0312e-06
16:12105982 T C 0.987016 -9.0755e-06
16:12107062 G A 0.192671 -3.6283e-05
16:12127769 A C 0.986523 -1.4514e-05
16:12138938 C T 0.860597 -2.2781e-05
16:12140042 A G 0.908759 -9.8404e-06
16:12145791 C G 0.060887 -2.8482e-05
16:12151283 G A 1.415251 -2.2250e-06
16:12153374 C A 1.445108 -1.0457e-05
16:12156507 T C 0.027675 3.9031e-06
16:12157067 T G 0.591158 1.8762e-05
16:12158825 T C 0.773793 1.0100e-05
16:12162895 T G 0.023211 -2.0121e-05
16:12163933 T G 1.617656 -3.0908e-05
16:12177673 C T 0.176454 2.6200e-06
16:12177955 G A 0.319872 1.5376e-05
16:12181702 T G 0.390514 -1.4087e-05
16:12188092 A G 0.105568 2.5587e-05
16:12191465 T C 0.147301 9.0891e-06
16:12194260 G A 0.020702 -4.8957e-06
16:12195123 C T 0.408968 -3.8450e-06
16:12197911 C T 0.495538 -3.6452e-05
16:12198908 A G 0.038860 7.6716e-06
16:12206631 T C 0.038792 6.3068e-06
16:12215368 T G 0.484927 -1.0320e-05
16:12216434 T C 0.049981 4.6097e-06
16:12218259 T C 0.041665 2.2990e-06
16:12227783 T C 0.054870 1.8646e-05
16:12231739 T G 1.347387 5.8084e-06
16:12232419 A G 0.027134 -2.1350e-05
16:12232547 T C 1.129129 -3.0670e-06
16:12233364 T C 0.085200 -7.6296e-06
16:12234958 G A 0.304916 -4.8395e-07
16:12235245 T C 0.032356 7.8017e-06
16:12236130 T C 0.020341 3.2192e-06
16:12241441 A G 0.495096 -6.5325e-06
16:12245525 T C 0.272730 -7.3104e-06
16:12247810 C T 0.299446 -1.2247e-05
16:12248879 T C 0.054037 -5.9166e-06
16:12249127 A G 0.118052 -6.5834e-07
16:12249185 C A 0.045687 -9.1296e-07
16:12249272 A G 0.668908 1.5163e-05
16:12252401 A G 1.789874 7.3466e-06
16:12253681 G A 0.038299 1.7941e-06
16:12256147 T C 0.526544 -5.5699e-06
16:12258363 T C 0.083928 -1.0795e-05
16:12262064 T C 0.508171 1.2825e-05
16:12262263 G A 0.365556 -1.6403e-06
16:12268830 A C 0.122866 -8.7225e-06
16:12280899 A G 0.039652 1.3127e-07
16:12283735 G T 0.389388 -8.3323e-08
16:12303543 C A 0.161383 5.7236e-06
16:12304148 A G 0.052537 -1.4542e-05
16:12305767 A G 1.090411 -5.5293e-06
16:12309682 T C 0.140460 -1.7109e-05
16:12310642 T C 0.091289 1.3051e-06
16:12315925 C G 0.243026 7.6176e-07
16:12322808 T C 1.117073 -1.4663e-05
16:12328294 G A 0.095800 2.0424e-05
16:12330351 T C 0.044323 -5.7182e-06
16:12334336 A G 0.301105 1.6549e-06
16:12337158 G T 0.041655 1.2030e-05
16:12338867 A G 0.088042 -1.6132e-05
16:12339221 G T 0.156235 1.6507e-05
16:12356978 T C 0.079763 1.2762e-05
16:12357859 T C 0.120898 -6.7094e-06
16:12362279 G C 0.074184 -1.0902e-05
16:12367791 C T 0.283542 -1.8927e-05
16:12376161 C T 0.056508 5.4249e-07
16:12377538 G A 0.030551 9.6938e-06
16:12381694 T C 1.189204 -9.3930e-06
16:12388443 C T 0.027664 1.8089e-05
16:12392381 G A 0.035137 -1.1136e-05
16:12397111 C T 0.024744 -4.2603e-06
16:12399562 C T 1.570181 -3.6895e-06
16:12400161 C A 0.062958 1.9621e-05
16:12408759 A G 0.046880 2.3205e-05
16:12408821 A G 0.037306 -1.6280e-05
16:12419248 T C 0.045513 3.1736e-06
16:12424632 T G 1.082687 -1.5998e-05
16:12429654 G A 0.038037 1.4358e-05
16:12432830 A G 0.052755 -2.6146e-06
16:12438850 T G 0.028953 1.4510e-05
16:12440899 G C 0.021630 -1.1326e-05
16:12447298 T C 0.033811 -6.5667e-06
16:12448581 T C 0.059558 -1.9532e-05
16:12448822 C T 0.187470 -1.9476e-05
16:12452909 C T 1.169281 -5.3619e-06
16:12456402 C T 0.089293 3.1707e-05
16:12456922 G A 1.756185 2.0165e-06
16:12458667 A G 0.060843 -5.9933e-06
16:12461016 G T 1.604012 -5.2262e-06
16:12468954 T G 0.065593 2.0340e-05
16:12469071 T C 0.909786 -8.3683e-06
16:12476086 G A 1.014575 -2.4622e-05
16:12479476 T C 0.036854 4.7791e-06
16:12480591 G A 0.082670 -1.1100e-05
16:12482789 C A 0.258074 -4.2760e-06
16:12482889 G A 1.782194 6.6240e-06
16:12486383 A G 0.318002 -1.0092e-05
16:12494049 G T 0.032713 4.7886e-06
16:12496164 T G 0.033556 -1.4477e-05
16:12497509 T C 0.089354 1.6327e-05
16:12499140 C T 0.029225 5.3757e-06
16:12505469 G T 1.262623 -2.9438e-05
16:12516765 A G 0.028300 -7.6814e-06
16:12517005 T C 0.062659 -1.2100e-05
16:12524289 A G 0.036817 1.7861e-05
16:12525833 A G 0.930195 -1.4731e-05
16:12532036 G C 0.230732 -1.4808e-06
16:12532904 T C 0.035073 8.3320e-07
16:12533051 G A 0.023758 -8.0403e-06
16:12536294 G A 1.242316 3.9811e-05
16:12542758 T C 0.425372 8.2789e-06
16:12542911 T C 0.022119 -7.3334e-06
16:12543322 A G 0.038333 6.0694e-06
16:12544369 A C 0.020787 -3.1042e-05
16:12546324 T C 0.048648 -1.4452e-06
16:12551291 C T 0.687883 2.1884e-05
16:12551735 G T 0.027824 -3.1520e-07
16:12553109 T C 0.840888 -1.2683e-05
16:12554460 C T 0.594687 2.1668e-05
16:12556076 T C 0.106646 5.8463e-05
16:12557036 A G 0.028718 1.2595e-05
16:12561668 A G 0.080691 2.1451e-05
16:12563362 C A 0.026522 -1.0372e-05
16:12563922 C T 0.477981 7.4551e-06
16:12564907 A G 0.197356 -8.8520e-06
16:12572443 T C 0.449616 6.9934e-06
16:12581258 C T 0.201446 6.9622e-06
16:12595967 G A 0.262405 -1.4127e-05
16:12596511 C T 0.444935 3.6901e-06
16:12596935 T C 0.048991 -3.1533e-06
16:12601915 C G 1.856419 -4.7903e-05
16:12604996 G A 0.029643 -1.2973e-05
16:12605946 G A 0.069108 8.3932e-06
16:12607546 C A 0.065892 -7.6765e-06
16:12608920 A G 0.580907 -4.0765e-06
16:12609267 C A 0.299195 -2.7596e-05
16:12611373 G C 0.159931 -2.8741e-06
16:12612104 C G 0.463705 8.7761e-06
16:12613039 A G 0.808862 -1.6891e-05
16:12613098 A G 0.056593 -2.2187e-06
16:12613317 G C 1.743980 1.8266e-05
16:12613477 C T 1.136408 -8.8112e-05
16:12614005 A G 0.025958 -3.2461e-06
16:12615194 G A 0.887513 1.3343e-05
16:12617474 C T 0.502324 2.3148e-06
16:12618324 G C 0.056702 1.4362e-05
16:12618855 A G 0.048087 1.2753e-06
16:12620413 T G 0.030901 -3.8241e-06
16:12620525 G A 0.049155 -1.1542e-05
16:12620830 A G 0.224772 -2.9032e-05
16:12623096 C G 0.067551 8.0352e-06
16:12624980 T C 0.475693 4.0748e-05
16:12625662 A G 0.083734 3.2221e-05
16:12627518 G A 0.040125 -6.4599e-06
16:12627744 T C 0.033556 7.5671e-06
16:12627893 A G 1.376874 -1.4721e-05
16:12628452 C G 1.249812 2.8229e-06
16:12630187 C A 0.458469 -1.1845e-05
16:12632626 A G 0.337232 3.1892e-05
16:12633513 T C 0.335875 -2.3229e-06
16:12634014 A G 0.064787 4.9070e-06
16:12634307 A C 0.206947 1.0371e-05
16:12635361 C G 0.103946 1.7145e-05
16:12635613 T C 0.138356 1.3041e-05
16:12639220 T C 0.048774 8.6877e-06
16:12640309 C T 0.941295 2.3159e-06
16:12641115 T C 0.033702 3.4830e-05
16:12641495 A G 0.021164 -9.6830e-06
16:12641791 C T 0.355938 3.2962e-05
16:12641929 C A 0.027069 -9.4318e-06
16:12643842 G T 0.058120 1.0531e-05
16:12644688 T C 0.023942 -7.0844e-06
16:12645652 T C 0.361972 2.6292e-05
16:12645979 A G 0.025104 -3.8494e-06
16:12648059 A G 0.205380 -4.5388e-06
16:12649024 C T 0.084615 -2.9613e-06
16:12649174 T C 1.242778 -3.3853e-05
16:12653960 G A 1.964938 4.1446e-06
16:12658746 G T 0.406534 7.1541e-05
16:12658854 T C 0.029048 -2.7524e-06
16:12659229 G A 0.294799 -1.4973e-05
16:12659427 A G 0.020331 -9.2247e-06
16:12661805 C G 0.028001 1.0327e-06
16:12662216 A G 0.055560 -2.1623e-05
16:12662395 A G 0.028698 2.8158e-06
16:12662448 A G 0.048162 -4.9080e-06
16:12663424 G C 0.103106 3.8407e-06
16:12667366 A G 0.440389 6.4634e-05
16:12670495 A G 0.448943 5.5247e-05
16:12672013 A G 0.032829 2.9573e-05
16:12672787 G A 0.665019 -4.2701e-05
16:12675659 A C 0.472762 8.2196e-05
16:12676922 A G 0.216100 4.5801e-05
16:12682246 A G 0.890162 -1.2814e-05
16:12691653 T C 1.202276 2.4826e-05
16:12693346 C T 0.316014 5.0977e-05
16:12693610 C G 0.300425 -2.8136e-05
16:12693742 C A 0.219170 7.2929e-05
16:12694060 C T 0.887150 -7.8305e-06
16:12695882 A C 0.573788 8.0308e-06
16:12697211 G T 0.618938 1.3024e-05
16:12697590 T G 0.031272 2.0547e-05
16:12704870 A G 0.031363 -6.7875e-06
16:12706689 C G 0.910860 -1.3333e-05
16:12707102 T C 0.137849 -2.1576e-05
16:12707379 G A 0.346350 2.2708e-05
16:12708711 T C 1.172956 -1.7358e-05
16:12712280 C A 1.781786 -3.7764e-06
16:12712348 C G 0.036303 2.5031e-05
16:12712458 C T 0.203262 -2.1099e-05
16:12712483 C T 0.034971 -1.0676e-05
16:12715788 T C 0.046238 -3.4262e-06
16:12718254 A G 0.223232 -6.2127e-07
16:12718443 G T 0.642515 9.5951e-06
16:12718845 C G 0.076068 1.2667e-05
16:12719053 A G 0.981947 6.7135e-06
16:12719433 T C 0.131379 -3.2588e-06
16:12719621 C T 0.973250 -1.4376e-05
16:12721243 A G 0.022007 -4.2779e-06
16:12723062 A G 0.039605 9.9760e-06
16:12723702 C G 0.026610 -6.8082e-06
16:12725212 G A 0.254749 4.0069e-05
16:12727894 T C 0.954371 -2.0017e-04
16:12730018 A G 0.130057 2.8282e-06
16:12733350 T C 0.061363 2.2921e-05
16:12733598 A G 0.090762 -9.8076e-06
16:12734368 A G 0.827979 -1.9194e-04
16:12742340 T C 1.270690 -2.8529e-05
16:12743796 A G 0.036779 -3.3881e-05
16:12745733 C T 0.028637 1.3585e-05
16:12749375 C T 0.137642 5.2845e-06
16:12749495 A G 1.805506 -5.1214e-06
16:12749601 A C 0.039557 1.3990e-05
16:12753531 T C 0.044606 4.4229e-06
16:12758966 C T 1.906195 -6.4634e-06
16:12760767 G A 1.798591 9.3284e-06
16:12760911 T C 1.853342 1.9543e-05
16:12762543 C T 0.037599 5.8244e-06
16:12763689 C T 0.060768 1.8084e-05
16:12766292 C T 0.093991 -2.9773e-05
16:12769179 C G 0.053751 -2.7370e-06
16:12770901 A G 1.640775 7.4098e-06
16:12775675 T C 0.066235 -3.1104e-05
16:12776281 G A 1.198274 -1.7444e-06
16:12776837 A G 0.176471 1.0211e-05
16:12777101 G A 0.397888 3.9806e-06
16:12777425 T C 0.043640 -5.9355e-06
16:12778076 A C 1.062611 -5.7443e-06
16:12778817 A G 0.045755 -2.0609e-05
16:12782117 C T 0.174666 2.3067e-05
16:12786784 C T 0.272278 -1.6795e-05
16:12787460 G C 0.068432 6.8644e-06
16:12793839 A C 1.117654 -3.0074e-05
16:12795919 T C 0.033318 7.4388e-07
16:12797011 G A 0.022993 6.0554e-06
16:12805932 C T 0.349464 4.0100e-05
16:12807752 T C 0.157354 4.2850e-05
16:12815954 A G 0.037534 1.0266e-05
16:12817590 A G 0.031482 -2.5822e-05
16:12817902 T C 1.525888 5.9191e-07
16:12822280 G A 0.037276 3.4699e-06
16:12830658 C T 0.147943 -2.5629e-06
16:12843226 A G 0.076139 -8.4348e-06
16:12847439 T C 0.029252 -3.1717e-05
16:12848389 A G 1.447774 9.4998e-06
16:12850671 C T 0.386080 5.1977e-05
16:12851394 C T 0.036817 -6.3553e-06
16:12852101 C G 0.778502 1.2504e-05
16:12852522 G C 0.052228 -2.3858e-06
16:12854120 A G 0.076754 3.3164e-06
16:12860938 A G 0.081844 1.6362e-05
16:12862007 C A 1.407190 1.8811e-05
16:12863749 C A 0.209990 3.6759e-05
16:12864818 A C 0.074653 5.4526e-06
16:12867710 G A 0.582213 1.7613e-05
16:12873738 T C 0.043746 6.3534e-06
16:12873900 G C 0.581030 -2.1584e-05
16:12877538 C T 0.062642 -1.3778e-05
16:12877695 C G 0.193963 -1.1199e-05
16:12878592 T C 0.886871 -1.0655e-05
16:12879969 A C 0.126133 1.2039e-05
16:12897578 T G 0.345959 -3.3860e-06
16:12904924 C T 0.346748 -4.4400e-06
16:12908797 C T 0.276198 6.0487e-06
16:12918222 A G 0.135922 -1.4802e-05
16:12923603 T C 0.238039 -1.6656e-05
16:12926310 C T 0.076408 2.1967e-05
16:12926662 C T 0.122040 -5.1022e-06
16:12927912 G A 0.061680 1.4232e-06
16:12931918 A G 0.050902 1.2428e-05
16:12937051 C A 0.275552 -1.8191e-05
16:12937158 T C 0.035919 2.7907e-06
16:12937472 C T 1.341080 -1.6212e-05
16:12942865 T C 0.769757 3.7075e-06
16:12943523 C T 0.058909 -9.6971e-06
16:12953246 G A 0.293095 -5.0038e-06
16:12960212 C T 0.329392 6.1008e-06
16:12960925 C A 0.059589 -1.1201e-05
16:12961080 C T 0.157099 -3.8792e-06
16:12961740 A G 0.274675 1.3927e-05
16:12962007 A C 0.079665 7.2642e-07
16:12963059 C T 0.200080 -1.9909e-05
16:12966897 G A 1.202789 1.6385e-05
16:12967545 G A 0.847212 -1.5973e-05
16:12987249 C T 1.096820 -4.0777e-05
16:12988184 C T 1.718447 2.2099e-05
16:12997617 G C 0.068829 -1.3421e-05
16:13002359 C T 1.735008 1.5844e-05
16:13002387 T C 0.151812 -2.4577e-05
16:13002616 A G 0.041634 1.7472e-06
16:13004227 A G 1.481585 1.8066e-05
16:13005559 G A 0.252437 -5.0850e-06
16:13006160 T G 1.749705 1.5353e-05
16:13006662 A G 0.645912 -3.3799e-05
16:13007417 G A 0.086869 1.9572e-05
16:13008716 C A 0.259546 -8.4455e-06
16:13010208 T C 0.080015 -1.1026e-05
16:13012107 A G 0.628644 1.0924e-05
16:13014595 T C 0.055441 -1.4067e-05
16:13014847 C T 0.178399 -3.3253e-05
16:13029351 G A 0.202109 4.0991e-07
16:13029998 C T 0.188619 -5.0909e-06
16:13033870 T C 0.049410 3.0593e-05
16:13038196 G A 0.676395 4.8971e-05
16:13039921 G A 1.219272 2.0641e-05
16:13040390 C T 0.095528 -1.8857e-05
16:13041527 G A 0.116553 1.4532e-06
16:13045653 A C 0.034542 1.6694e-05
16:13045815 T C 0.041709 -3.9831e-05
16:13055663 A G 0.029011 -4.9920e-06
16:13060803 T G 0.116468 5.0383e-06
16:13061611 A T 1.496309 5.4073e-06
16:13065719 G T 0.842507 2.0241e-05
16:13072919 G T 0.271183 4.9003e-06
16:13074022 A G 0.052095 -2.0710e-05
16:13076341 T C 0.020943 -2.9524e-07
16:13076934 C G 0.092897 -2.7097e-05
16:13087963 C T 0.248704 -1.5078e-05
16:13089377 C T 0.079495 3.9398e-06
16:13089402 T C 0.092332 -8.1403e-06
16:13090413 T C 0.030405 -4.6122e-06
16:13091642 T C 0.045017 4.7234e-06
16:13092100 G A 0.495721 6.3248e-05
16:13094541 T C 0.231671 -1.4134e-05
16:13101788 T G 0.075163 -1.3368e-05
16:13105153 G A 0.041933 -3.8675e-06
16:13107495 G A 0.028562 -3.6044e-06
16:13110382 C A 0.107258 5.1918e-06
16:13112549 T C 0.054384 2.8137e-05
16:13114798 T C 0.130444 4.1314e-06
16:13115360 C T 0.973104 1.6445e-05
16:13115533 G A 0.220312 -1.2993e-05
16:13118648 A C 0.352912 -2.5013e-05
16:13120550 G A 0.066212 -1.2818e-05
16:13123577 G C 0.054703 -7.9691e-06
16:13124152 A G 1.396413 2.1563e-05
16:13124657 G A 0.032326 -1.1066e-05
16:13128176 C A 0.061782 -1.2123e-05
16:13128258 C T 1.491339 1.8847e-05
16:13130642 A G 0.081310 1.0190e-05
16:13131088 A G 0.033352 -1.9283e-05
16:13131494 T C 0.037014 -2.7497e-06
16:13136496 T G 0.061329 2.2209e-05
16:13139758 G A 0.158082 -4.4780e-05
16:13144869 A G 0.030677 -2.7162e-07
16:13145592 T C 0.034535 -2.0531e-05
16:13147485 G T 0.054829 -8.2661e-06
16:13147675 G A 0.022837 -6.5477e-06
16:13149832 C T 0.113921 -1.5390e-06
16:13150478 T C 0.043861 -7.1320e-06
16:13152061 G A 0.158085 -1.0313e-05
16:13156436 T G 0.334056 -3.9557e-05
16:13168479 G T 0.020753 1.1946e-05
16:13175200 A G 0.039149 -1.7599e-05
16:13176483 A G 0.058637 6.7145e-06
16:13178722 G C 1.373352 -3.5338e-05
16:13190417 G A 0.031632 -2.6515e-05
16:13191252 C A 0.041233 -1.7172e-05
16:13191689 G A 0.028470 2.0282e-05
16:13192515 G A 0.088327 2.4367e-05
16:13195271 C A 0.547970 2.5010e-05
16:13195686 A G 0.060952 3.9974e-06
16:13200051 A C 0.416349 -2.1770e-05
16:13204289 C G 0.103378 3.3564e-06
16:13205436 T G 0.037299 -4.6184e-06
16:13210053 G A 0.035749 2.1213e-05
16:13211409 A G 0.030891 1.7748e-05
16:13212131 A G 0.035569 5.5704e-06
16:13212464 A G 0.241816 -7.9808e-05
16:13215678 G C 0.835129 1.3583e-05
16:13216365 A G 0.033862 -2.3479e-05
16:13217126 T C 0.116815 -3.8380e-05
16:13224044 G A 0.147736 -3.3762e-05
16:13228713 A G 0.031513 -2.2360e-05
16:13231842 G A 0.156450 -6.0524e-05
16:13232313 T C 0.382664 -1.9317e-04
16:13237467 T C 0.213526 -3.4842e-06
16:13237922 C T 1.141977 7.2471e-06
16:13238625 A G 1.692874 1.4188e-05
16:13239630 G A 0.111361 4.1840e-05
16:13243860 G C 0.115533 -3.2292e-05
16:13246303 T C 0.114482 5.8055e-07
16:13246947 T C 1.050045 5.2782e-05
16:13248996 G A 0.062805 -2.0694e-05
16:13253956 T G 1.548368 -4.8882e-05
16:13259668 T C 0.166537 -6.7698e-05
16:13262651 T C 0.886239 -7.1238e-06
16:13265687 A G 0.107642 1.5079e-05
16:13267266 T C 0.336909 5.3673e-05
16:13276377 G T 0.323082 1.7414e-05
16:13278517 G T 0.146077 6.3894e-05
16:13283861 A G 0.269378 -1.3680e-05
16:13293647 C G 0.055788 -2.8322e-06
16:13293754 T C 0.045248 -1.6805e-05
16:13297254 G C 0.034597 -1.2778e-06
16:13305559 T A 0.021055 -8.7975e-06
16:13307517 G A 0.331252 2.5965e-05
16:13309009 T G 0.452455 -2.3077e-05
16:13311526 G A 0.799703 1.6550e-05
16:13312905 T C 0.126722 -5.2548e-05
16:13314377 C T 0.328906 1.6920e-05
16:13314698 A G 0.062319 1.0593e-05
16:13316788 G A 1.224878 -8.3127e-06
16:13318479 G A 0.311050 -1.2710e-05
16:13318551 C A 1.439760 -5.0805e-06
16:13322176 C T 0.667144 1.6477e-05
16:13322280 C T 0.314205 5.0782e-06
16:13329719 C G 0.418987 -5.5457e-05
16:13330774 A G 0.193654 -1.5917e-05
16:13334465 C G 0.279139 -6.1712e-06
16:13336485 G A 0.053493 1.5709e-05
16:13338546 A G 0.349998 1.3350e-05
16:13339235 G C 0.304471 -1.3678e-05
16:13340565 T C 0.035960 5.1956e-06
16:13345984 G C 1.194579 8.2321e-06
16:13349182 A G 1.411902 -4.4691e-06
16:13349918 A G 0.037622 1.3537e-05
16:13351744 T C 0.060116 -4.7520e-07
16:13352328 C T 0.302441 1.8554e-06
16:13357933 G A 0.334407 3.2965e-05
16:13358425 T C 1.038421 2.5078e-05
16:13364255 G A 0.212227 -8.0012e-07
16:13380593 G A 0.396916 -8.5655e-06
16:13395579 T G 0.100325 4.3258e-06
16:13405302 A G 0.253086 9.2759e-06
16:13415503 G A 0.151228 9.4680e-06
16:13420996 A G 0.066069 -7.8730e-06
16:13423538 G A 0.072719 -2.9204e-05
16:13424333 A C 0.044075 4.4133e-06
16:13426671 C A 1.350413 -1.8975e-05
16:13427979 G A 0.020270 8.4400e-06
16:13431379 C T 1.056196 -1.7215e-06
16:13431956 A G 0.167564 4.0131e-05
16:13431992 A G 0.058151 -3.7173e-05
16:13435047 G A 0.020022 7.3928e-06
16:13435435 C T 0.036803 -1.7303e-05
16:13440344 C T 0.108295 3.4493e-05
16:13443182 T C 0.047635 2.8598e-05
16:13443847 A C 0.021749 1.6601e-06
16:13444850 T C 0.351079 -1.5546e-05
16:13452336 A C 0.375871 2.0396e-05
16:13453438 G A 1.618224 5.9660e-05
16:13458449 G A 0.084836 1.1908e-05
16:13464430 C T 0.028004 -9.4497e-07
16:13484959 A G 0.949570 2.7240e-05
16:13489294 G T 0.032275 -1.1046e-05
16:13490416 T C 0.026403 -3.5671e-06
16:13492809 T C 0.038353 -2.9562e-06
16:13494128 G A 0.053024 4.5751e-06
16:13494541 G A 0.364818 2.6370e-07
16:13495489 A G 0.203211 2.3774e-05
16:13498042 A G 0.026587 4.1269e-05
16:13511022 A G 0.045398 5.0573e-06
16:13516748 A G 0.406626 3.9897e-06
16:13516923 T C 0.042110 1.9961e-06
16:13517823 A C 1.404929 2.8694e-05
16:13529662 T G 0.529859 -3.0658e-05
16:13539137 T C 0.043154 1.3346e-05
16:13543550 T C 0.034471 -2.2203e-05
16:13545593 C T 0.816790 -3.3188e-05
16:13547643 C T 0.167315 9.6003e-05
16:13548104 G T 0.028973 2.9063e-06
16:13562466 A G 0.026066 -1.6988e-06
16:13565574 G A 0.578952 -1.7844e-05
16:13577210 G A 1.633363 2.2033e-05
16:13594666 A G 0.026784 1.1546e-05
16:13594882 T C 0.027127 1.3085e-05
16:13596038 G A 0.706922 -4.7111e-06
16:13599365 A G 0.567947 -1.2357e-05
16:13616796 C T 0.381729 -1.5695e-06
16:13621025 A C 0.052609 -2.3669e-05
16:13626052 C T 0.110215 7.1782e-05
16:13630342 G C 0.033842 2.5433e-05
16:13634143 T A 0.226455 -2.4979e-05
16:13634314 A G 0.150160 2.2180e-05
16:13639660 A G 1.609051 4.4552e-05
16:13643566 T C 0.770267 -2.4265e-06
16:13648792 A G 0.066082 1.1022e-05
16:13650784 A G 1.538257 -4.0745e-05
16:13656885 G A 0.915399 -7.1622e-06
16:13660918 T G 0.721014 -1.4786e-05
16:13664186 A G 0.062717 -5.4859e-06
16:13672982 T C 0.117953 2.1657e-05
16:13675795 G A 0.674532 -6.4716e-06
16:13678557 T C 0.198193 2.3226e-06
16:13681496 C T 0.059330 -8.8965e-06
16:13692488 G A 0.123016 2.3768e-05
16:13706979 A G 0.230923 -3.4717e-05
16:13707519 A G 0.030680 8.0549e-05
16:13708865 G A 0.914627 -2.8856e-05
16:13718913 C A 0.149368 2.8842e-06
16:13736694 C T 1.378679 3.1792e-05
16:13740476 T C 0.198380 2.3774e-06
16:13752485 T C 0.056770 1.8779e-05
16:13753149 T C 0.104256 -8.5392e-06
16:13753384 A G 0.447818 -3.4760e-05
16:13762811 G A 1.973617 3.3653e-06
16:13766080 A G 0.374572 -2.1120e-05
16:13767933 G A 0.061224 -1.1895e-05
16:13780874 T C 0.051303 6.2694e-06
16:13784003 T C 0.050797 2.4325e-05
16:13795867 C T 0.341655 5.8305e-06
16:13797041 T G 0.726219 -1.8819e-05
16:13800709 C A 0.040492 1.2837e-05
16:13804563 T C 0.186626 1.0837e-05
16:13806384 G C 0.379053 -1.5936e-05
16:13806433 T C 0.294683 -4.7915e-06
16:13809961 A G 0.125763 -4.1854e-06
16:13810926 A C 0.371417 -4.8361e-06
16:13810985 G C 0.175244 1.3154e-05
16:13811042 G A 0.910245 -1.5026e-05
16:13813152 T C 0.198730 -1.2603e-05
16:13813390 C T 0.028385 -2.7248e-06
16:13814182 A C 0.705960 -1.9042e-06
16:13817307 A G 0.048835 -1.9789e-05
16:13819464 A G 0.022735 4.6628e-07
16:13820685 G T 0.399476 1.8777e-06
16:13828600 T C 0.159696 9.1055e-06
16:13832054 A G 0.031132 -6.8871e-06
16:13837476 C T 1.507543 7.0157e-06
16:13847886 T C 0.170120 5.3163e-06
16:13851161 T C 1.252039 -2.1615e-06
16:13852368 G T 0.045003 -7.6166e-06
16:13853672 A G 0.074470 8.7827e-06
16:13859457 A C 1.894623 9.6432e-06
16:13861487 T C 0.093618 -8.7003e-06
16:13868357 C T 1.895680 1.2711e-05
16:13873966 G A 0.246491 1.5887e-05
16:13875363 C T 0.138247 3.9674e-07
16:13877198 C G 1.272611 2.0296e-06
16:13887537 G A 0.082578 -1.2949e-05
16:13888980 G T 0.809413 2.7818e-06
16:13890344 C G 0.172939 4.7858e-07
16:13890819 T G 0.596002 -3.1810e-06
16:13894030 G A 0.473626 -2.8205e-06
16:13894256 C T 0.072617 -1.6983e-05
16:13894417 T C 0.603887 3.9815e-07
16:13895574 G A 0.050555 3.8163e-06
16:13896233 T C 0.076547 3.0506e-05
16:13896880 G T 0.324482 -1.3793e-05
16:13898369 T C 0.028052 -9.9990e-06
16:13900989 A G 0.069972 -2.6265e-05
16:13902782 A G 0.048233 -2.2060e-05
16:13905433 G A 0.027841 7.8742e-06
16:13908288 C T 0.173840 -1.1720e-05
16:13909521 T G 0.125940 -7.1377e-06
16:13912461 T C 0.212683 -7.8440e-06
16:13912680 G T 0.573710 -4.2223e-05
16:13916334 A G 0.240996 -6.6916e-05
16:13917080 G C 0.242727 -1.5403e-05
16:13920714 T C 0.332775 -3.6044e-06
16:13922331 G T 0.041447 1.6325e-05
16:13922496 A G 0.407683 -2.1124e-06
16:13923020 A G 0.169876 -1.8155e-05
16:13933302 T C 1.915824 2.8850e-06
16:13941352 T C 1.425750 -2.6249e-06
16:13949528 A C 0.174238 -3.6220e-05
16:13949650 C T 1.727276 -5.7092e-06
16:13952766 C T 0.168169 -3.1236e-05
16:13954217 T C 0.035606 -3.5181e-06
16:13956169 G T 0.159448 -2.0616e-05
16:13957286 C G 0.118562 -6.7021e-05
16:13966386 T C 1.744565 2.1494e-06
16:13966742 A G 0.033988 -4.7792e-06
16:13968029 C A 0.150520 -3.7892e-06
16:13976267 A G 0.023459 -8.8839e-06
16:13976356 C T 1.526663 1.6538e-05
16:13979558 T C 0.190540 -1.2139e-05
16:13980581 C A 0.218269 -1.9936e-05
16:13980739 G A 0.144713 -2.0515e-06
16:13981776 G A 0.083377 -5.3524e-06
16:13982844 G C 0.044531 -8.8410e-06
16:13984366 G A 0.055128 -1.3244e-05
16:13985508 A G 0.074245 3.2723e-05
16:13986424 T C 1.941873 -1.1694e-05
16:13986590 C G 0.087205 -6.2617e-06
16:13987719 C T 0.770434 -2.3029e-05
16:13988334 A G 0.091748 3.9209e-06
16:13988520 G A 0.366358 -8.4197e-05
16:13988639 C A 0.794590 -2.4542e-05
16:13989720 G T 0.405283 -1.0198e-04
16:13993590 T C 0.828244 -5.4004e-05
16:13996140 G A 1.326087 2.7873e-05
16:14000394 T C 0.695634 -3.7117e-07
16:14003151 A G 0.034345 -1.1853e-05
16:14005751 C T 0.548051 7.6608e-06
16:14009266 C G 0.075840 2.5102e-05
16:14013077 C T 0.051786 -2.0408e-05
16:14014055 T C 0.053503 -9.8885e-06
16:14015577 G C 0.152842 -4.7560e-06
16:14026007 A G 1.965934 -3.6484e-06
16:14029033 A G 0.155389 -3.1170e-06
16:14038174 A G 0.707224 5.3050e-06
16:14038201 G A 0.038119 -1.5975e-05
16:14042077 G A 0.034988 -3.2151e-05
16:14042108 A G 0.028586 2.9372e-05
16:14043151 C T 0.022299 -1.4458e-06
16:14045399 A G 0.578772 8.6174e-06
16:14046005 T C 0.124709 -4.7455e-06
16:14050948 A T 0.029769 2.8232e-06
16:14051918 C G 0.035464 2.2901e-06
16:14067361 A G 0.492665 -3.7553e-05
16:14071253 A G 1.501708 4.0062e-06
16:14075811 T C 0.046812 -2.6121e-05
16:14078419 G T 1.551625 -6.9892e-06
16:14085697 T C 0.032903 -5.2199e-06
16:14087955 T C 0.093546 -2.7891e-05
16:14091796 A G 1.209732 -4.9839e-06
16:14093584 C T 0.052871 3.9889e-06
16:14094867 G A 0.434589 1.1488e-05
16:14103822 T C 1.014745 -3.7021e-05
16:14107728 G A 0.201980 -4.7279e-06
16:14110014 A G 0.056658 -4.2493e-06
16:14114984 G A 0.034614 8.3092e-06
16:14117955 C T 0.891229 -1.3447e-05
16:14122666 C A 0.786114 2.4918e-05
16:14125380 T C 0.142310 4.1752e-05
16:14126422 C A 0.503595 5.5940e-05
16:14128075 G A 1.825219 3.7121e-06
16:14129254 G A 0.040315 2.4157e-05
16:14131061 T C 0.127708 4.7499e-06
16:14131534 T G 0.169213 -4.1579e-06
16:14139016 A G 1.795922 1.2732e-05
16:14140929 T C 1.212968 -4.5771e-06
16:14140988 G A 0.112133 9.4603e-06
16:14142391 T G 0.157925 -3.2998e-06
16:14144049 C T 0.037633 4.7000e-06
16:14144788 T C 0.346969 7.8932e-06
16:14146761 A C 0.082650 5.7305e-06
16:14148480 T G 0.390130 9.1292e-06
16:14151185 A G 0.123046 -1.7682e-05
16:14173036 A G 0.078128 7.6422e-06
16:14175880 G A 0.138074 7.4063e-06
16:14178623 A G 0.027644 2.7216e-05
16:14191255 T G 0.037840 -1.5162e-05
16:14209588 T C 0.073984 6.2634e-06
16:14215588 T C 0.091907 -2.5687e-06
16:14240303 G T 0.067962 9.3391e-06
16:14240940 A G 0.142946 -5.2461e-06
16:14258018 G A 0.036670 2.2489e-05
16:14263799 T C 0.123237 1.4406e-06
16:14276975 T C 0.096436 2.5354e-05
16:14280249 C T 0.068282 9.0682e-06
16:14289154 C T 0.475050 -3.7889e-05
16:14299272 G C 0.860006 9.1101e-06
16:14308663 C T 1.837009 -1.8326e-06
16:14309961 C G 0.025601 -1.7857e-07
16:14311652 G C 0.031499 3.6159e-06
16:14313033 C T 0.119878 -1.2088e-05
16:14319884 A G 0.059269 -1.5195e-05
16:14327243 A G 0.034889 2.7367e-05
16:14334126 A C 0.026957 -7.4147e-06
16:14342664 T C 0.113571 4.4889e-05
16:14346000 T G 0.033889 -1.6140e-05
16:14349127 C G 0.103358 -9.8136e-07
16:14368140 G T 0.181486 -5.6310e-06
16:14376243 A G 0.558159 -2.7122e-06
16:14377573 C T 0.765912 -3.1197e-05
16:14377712 G C 1.215399 -6.1827e-05
16:14382615 A G 0.021687 -1.1071e-07
16:14383371 G A 0.037765 8.9859e-06
16:14401962 A G 1.161019 9.6814e-06
16:14409658 A G 1.251050 -5.4810e-06
16:14410658 T C 0.302741 9.0273e-06
16:14412427 C G 0.037245 6.2030e-06
16:14414329 T C 0.041134 -1.2752e-05
16:14419038 T C 0.066038 -2.8468e-05
16:14429960 T C 1.341635 -3.1642e-06
16:14430532 A C 0.539389 1.1439e-05
16:14433033 T C 0.204935 3.0429e-06
16:14434845 A G 0.075418 -2.3908e-05
16:14442631 C T 0.332091 9.5304e-06
16:14450654 C T 1.523256 8.2600e-06
16:14451354 T C 0.096239 -1.5833e-05
16:14456707 C T 0.343851 1.6169e-05
16:14457007 G A 0.734974 -2.5776e-05
16:14462297 G A 0.495273 -1.8472e-05
16:14464421 C A 0.109964 1.2675e-05
16:14464538 C T 0.103103 6.0397e-05
16:14464656 A C 1.301697 3.9942e-05
16:14467120 A G 0.832331 1.9578e-05
16:14469827 A G 0.332180 1.7262e-05
16:14471228 A G 0.801325 1.2772e-05
16:14471261 A G 0.280125 -1.4144e-05
16:14472249 G A 0.061377 2.6594e-05
16:14472370 A G 0.033050 2.0205e-05
16:14472870 A G 1.219241 8.1974e-06
16:14480035 T C 0.305263 1.4692e-05
16:14483486 C T 0.047224 -5.1188e-06
16:14484114 A G 0.022650 -2.6543e-06
16:14492413 A G 0.645987 3.3197e-05
16:14493575 A G 0.577174 -8.2158e-07
16:14493828 G C 0.404021 3.6425e-05
16:14510543 C T 1.739536 8.4762e-05
16:14512564 T C 0.039645 2.1166e-05
16:14514905 T C 0.080168 2.2207e-05
16:14520518 T G 0.259723 6.9757e-07
16:14531172 T C 0.028358 1.2376e-05
16:14541727 T G 0.196340 -8.4716e-05
16:14543776 A G 0.281247 -6.6527e-05
16:14549915 T C 0.412568 1.8532e-05
16:14556167 G A 0.077564 1.9092e-05
16:14581567 C G 0.096861 1.4691e-05
16:14591349 G A 0.180231 8.0153e-06
16:14611424 G A 0.044419 -5.9505e-06
16:14643231 A G 0.033913 7.9370e-07
16:14650645 G A 0.041022 9.1104e-06
16:14660372 C T 0.206481 -4.3661e-06
16:14665794 A G 0.069717 -8.8562e-06
16:14697357 T C 0.462648 3.5230e-05
16:14699185 C T 0.085013 -2.2329e-05
16:14703673 A C 0.108662 -2.2820e-05
16:14705001 C G 0.778699 -2.8433e-06
16:14706369 T C 0.083469 -1.6656e-06
16:14707566 G T 0.025114 4.2429e-06
16:14710811 T C 0.078655 8.5669e-06
16:14735178 G A 0.051942 -5.5551e-05
16:14742400 G T 0.747223 3.4449e-05
16:14755908 A G 0.043365 -1.3290e-05
16:14759768 G A 0.190985 -1.1766e-04
16:14761719 A G 0.037058 6.0279e-06
16:14777392 A G 0.107173 -3.9269e-06
16:14777773 T G 0.102379 -1.9780e-06
16:15127986 C T 1.691170 -2.2811e-05
16:15128416 G A 0.509742 1.9086e-06
16:15129940 T C 0.816569 -6.0656e-06
16:15130510 T C 0.048196 -4.9324e-06
16:15131974 T G 0.590682 -1.3673e-05
16:15132364 C T 0.031411 2.1093e-05
16:15140211 T C 0.609360 -7.7332e-06
16:15143185 T C 0.069469 -6.8259e-06
16:15148646 A C 0.594309 -7.3272e-06
16:15151451 A G 0.050583 2.7147e-05
16:15153389 T G 1.494358 -1.7209e-05
16:15153717 C T 1.687767 -2.3865e-05
16:15154075 A G 0.024407 2.2445e-05
16:15154898 C T 0.205016 8.3539e-06
16:15155407 A G 0.192644 3.9115e-08
16:15166891 C T 0.223188 2.2592e-06
16:15168760 C T 1.184189 -2.1059e-05
16:15170452 A C 0.220400 9.6573e-07
16:15185186 T C 0.047417 -4.7022e-06
16:15194989 C G 0.074378 6.5736e-06
16:15288094 C A 0.125868 3.5846e-06
16:15381348 G T 0.150082 7.5927e-06
16:15388638 T C 0.808879 3.2507e-06
16:15484868 A G 0.053897 1.9437e-06
16:15490473 A G 0.103535 -3.0839e-06
16:15496158 T C 0.262786 -1.0434e-05
16:15497554 G A 0.272958 -1.4714e-05
16:15499057 C T 1.242866 -9.6557e-06
16:15504781 T G 0.049617 6.7344e-06
16:15511301 G A 0.028762 -5.5768e-07
16:15512513 C T 0.037449 -8.1355e-06
16:15517042 G A 0.684707 1.1826e-06
16:15533024 T C 0.062111 -5.1000e-06
16:15533061 G A 0.057590 1.3993e-05
16:15538038 T C 0.035980 1.1920e-05
16:15539901 G T 1.784975 -8.2754e-06
16:15545021 G A 0.166653 -9.4118e-06
16:15548857 T C 0.045853 1.5911e-05
16:15557623 G A 0.749569 3.8547e-06
16:15561316 G A 0.025454 -3.0219e-06
16:15572456 A G 0.041770 -6.8058e-06
16:15580394 G A 0.062812 1.7400e-06
16:15591724 C A 0.084346 -1.9310e-05
16:15594211 G T 0.105728 1.9348e-05
16:15624663 T C 0.220580 -3.0110e-05
16:15626960 G A 0.510137 2.6662e-05
16:15628038 A G 1.413724 1.0371e-05
16:15640815 C G 0.373963 7.6537e-06
16:15644738 T G 0.145220 2.5473e-05
16:15644922 G A 0.080504 1.7937e-05
16:15653929 A G 0.922695 3.0324e-05
16:15661724 G A 0.050790 -1.2483e-05
16:15666514 T C 0.059429 -6.3609e-06
16:15680642 T C 0.392418 3.9827e-05
16:15681611 T C 0.063611 1.1856e-05
16:15689721 G A 0.183893 9.9967e-06
16:15694484 A G 0.108539 9.8709e-06
16:15699444 A C 0.064641 2.9615e-06
16:15702060 T C 0.165830 -1.4166e-05
16:15703960 A G 0.167193 9.2602e-06
16:15707967 C T 0.187456 -2.5844e-05
16:15709984 T C 0.032288 4.1454e-06
16:15715932 A G 0.043990 1.9050e-05
16:15717623 A G 0.055397 -5.4760e-06
16:15719840 C A 0.028739 8.5770e-06
16:15730655 C T 0.030571 -7.9796e-06
16:15731277 C T 0.455824 6.5532e-05
16:15734149 G A 0.921675 3.7956e-05
16:15784303 C T 1.261440 2.7512e-05
16:15784529 G A 0.082249 -7.8515e-06
16:15785049 T C 0.023925 -1.1828e-05
16:15789748 G T 0.150245 4.1276e-06
16:15790607 T C 0.082653 4.4822e-06
16:15793639 T C 0.027542 1.9257e-05
16:15800027 C T 1.316687 3.3968e-05
16:15802208 A G 0.024761 7.7269e-06
16:15803657 A G 0.048441 5.2003e-06
16:15806918 G A 0.192372 -1.1789e-05
16:15810058 A G 0.061149 1.1914e-05
16:15810211 A G 0.572938 -7.2319e-06
16:15812581 C G 0.028399 4.0220e-06
16:15818842 G A 0.137499 -3.2339e-06
16:15819055 A G 0.029007 1.7987e-05
16:15820863 T C 0.579660 -1.0778e-05
16:15822800 T C 0.119579 -2.2327e-05
16:15823364 A G 0.108930 1.0886e-05
16:15828759 A G 0.064651 -4.9181e-06
16:15839034 A G 0.697324 -5.7399e-06
16:15843359 A G 0.077880 1.3105e-05
16:15850204 G A 0.850272 -1.9834e-05
16:15853596 G C 0.766932 -3.0594e-05
16:15858791 A G 0.296991 -1.0039e-05
16:15869466 T C 0.700663 5.1394e-06
16:15873593 T C 0.399163 3.4338e-05
16:15876471 C T 0.420636 1.0780e-05
16:15876979 A G 0.086304 2.3795e-06
16:15879890 T C 0.046758 -1.0906e-05
16:15880749 C T 0.253076 2.5652e-05
16:15880797 A C 0.036178 1.7178e-05
16:15882857 A G 0.254708 -3.4431e-06
16:15885171 A G 0.049420 2.2628e-06
16:15887128 T C 0.035491 -1.6760e-05
16:15888336 C T 0.722435 1.3010e-05
16:15890890 T G 1.194317 -1.6966e-06
16:15892160 T C 0.151139 -5.2494e-06
16:15894632 G A 0.042185 -8.7213e-06
16:15896110 A G 0.231069 1.6540e-05
16:15904226 C T 0.216759 8.2348e-06
16:15904695 C T 0.273638 9.4254e-06
16:15905233 T C 0.144482 1.5291e-05
16:15908129 G T 0.832987 2.6660e-05
16:15908483 A G 1.876144 6.1129e-06
16:15912814 A G 0.214726 1.2188e-05
16:15915948 A C 1.787137 2.2379e-05
16:15916059 T C 0.070927 -2.0453e-05
16:15918096 T C 0.812020 1.7240e-05
16:15920502 T C 0.370938 2.9357e-05
16:15921675 T C 0.053149 -7.2625e-06
16:15921833 T C 0.035141 -6.0296e-06
16:15923227 C G 0.104541 1.8086e-05
16:15927353 A G 1.517762 -3.4969e-05
16:15931370 T G 0.060972 3.4855e-06
16:15932374 T C 0.583773 -1.5840e-05
16:15943601 A G 0.289213 1.9570e-05
16:15944333 T C 1.224048 9.9976e-06
16:15948359 T G 0.479103 4.2328e-05
16:15953496 A G 0.109688 -2.5256e-05
16:15954664 G T 0.056226 -1.7972e-05
16:15957309 T C 0.903394 2.3294e-05
16:15960226 C T 0.841555 1.0927e-05
16:15961866 C T 0.086226 7.5756e-06
16:15962510 T C 0.110562 -2.6710e-05
16:15965463 G A 0.026777 1.7871e-06
16:15966210 C A 1.749797 4.4971e-05
16:15968594 A G 0.192267 -2.4562e-05
16:15980702 A G 0.311675 -1.8195e-05
16:15986239 T C 0.087423 -9.3285e-06
16:15991449 G T 0.532701 2.5231e-05
16:15996525 T C 0.629991 2.4630e-05
16:15999132 T C 0.130897 -2.0170e-05
16:16001084 T C 1.454325 6.1214e-06
16:16003469 A G 1.250417 9.2897e-07
16:16005568 T C 0.398191 -5.4397e-05
16:16006637 T C 0.161271 -1.4529e-05
16:16016391 G A 0.163242 -1.9871e-05
16:16018589 T C 0.178341 -2.1756e-05
16:16020188 A C 0.048835 1.9833e-05
16:16025750 C T 0.232405 -2.0913e-05
16:16030411 T C 1.470529 -1.2064e-05
16:16041768 A G 1.381559 -1.5493e-06
16:16047542 C T 0.230120 -4.3409e-07
16:16047825 C T 0.240643 2.2679e-05
16:16048540 T C 0.029150 3.8880e-05
16:16048587 T C 1.894133 -3.9520e-06
16:16049633 G T 1.444194 -1.1462e-05
16:16052638 A G 0.039741 -6.4558e-06
16:16054650 A G 1.408407 3.1706e-06
16:16060994 T C 0.389140 -2.3998e-05
16:16066040 A G 1.455984 3.5780e-05
16:16070948 A G 0.041950 5.6954e-06
16:16073437 C A 0.293007 -9.0702e-06
16:16073656 A G 1.727334 2.0464e-05
16:16077287 A G 1.756763 2.5843e-05
16:16080126 A G 0.049688 -4.9629e-06
16:16081123 A G 0.092798 -2.4758e-05
16:16082128 C G 1.743480 9.2801e-06
16:16086833 T C 0.135289 2.2294e-06
16:16088201 C T 0.238253 -1.1832e-05
16:16095952 C G 1.839192 -1.8317e-06
16:16096788 A G 0.178973 -6.5969e-06
16:16097975 G A 1.206794 -2.1247e-05
16:16104489 C T 0.335715 2.5652e-05
16:16108894 A G 1.408842 -2.5901e-07
16:16112881 T G 0.093703 7.0337e-07
16:16114507 C T 0.169257 5.3380e-05
16:16114767 C T 0.180456 -9.2024e-06
16:16117683 G T 1.821849 -1.0752e-05
16:16119024 G A 0.317044 -7.9293e-06
16:16132331 T C 0.029905 1.3143e-06
16:16138322 C T 0.598998 1.8679e-05
16:16141566 G C 0.481935 2.6150e-05
16:16141823 C T 0.468064 2.0927e-05
16:16142079 T G 0.027437 -5.3325e-06
16:16142944 G C 0.295207 2.4894e-05
16:16148252 T C 0.044986 4.6597e-05
16:16148625 C T 0.280332 -2.2007e-06
16:16155103 C A 0.396555 -1.1901e-05
16:16156634 C A 0.211615 1.3588e-05
16:16160471 T C 0.145196 -6.5072e-06
16:16162039 T C 0.213934 2.7464e-05
16:16167812 T C 0.255225 8.5312e-07
16:16170477 T G 0.116226 -1.2101e-05
16:16171442 T C 0.226904 1.3085e-05
16:16173221 T C 0.024462 3.7044e-06
16:16173232 T G 0.106771 -2.0934e-05
16:16177275 A G 0.021228 2.3615e-06
16:16179004 G A 0.032682 1.3008e-05
16:16181778 G A 0.044850 1.1159e-05
16:16184232 G C 1.711454 3.5756e-07
16:16195257 A G 0.063617 1.0241e-05
16:16204758 C A 0.612706 3.9660e-06
16:16205143 G A 1.049124 2.1404e-05
16:16205501 C T 0.781208 3.4551e-05
16:16205741 C G 0.063002 -8.9034e-06
16:16205865 G A 1.040866 -2.3480e-05
16:16213872 A G 0.092822 1.1620e-05
16:16214255 G T 0.082147 -1.4107e-05
16:16220690 G A 0.094382 1.3854e-05
16:16220858 T C 1.350831 -4.2021e-05
16:16224312 A G 0.048016 -1.2554e-05
16:16224432 G A 0.065372 1.0617e-05
16:16225971 A G 0.744741 1.6225e-05
16:16227943 A G 0.397613 2.2202e-05
16:16230290 A G 0.845305 -8.3147e-06
16:16232976 T C 0.052439 -1.4973e-05
16:16236431 A G 0.109386 7.5315e-06
16:16236650 C T 0.327631 2.4973e-05
16:16238584 A G 0.317356 3.4083e-05
16:16244584 T C 0.024350 -1.8564e-05
16:16249190 G C 0.455063 -1.9794e-05
16:16250356 A C 0.180701 -1.7837e-05
16:16251259 A G 0.129917 1.6644e-06
16:16251599 T C 0.573251 -1.4785e-05
16:16253796 A G 0.033641 1.2164e-05
16:16255424 A G 0.035576 -5.6686e-06
16:16257410 A C 0.296281 5.0889e-06
16:16259596 A G 0.053965 1.2147e-05
16:16263662 T G 0.034104 -8.5264e-06
16:16276292 C T 0.029548 1.3454e-05
16:16276345 T C 0.028368 1.4541e-05
16:16276964 T C 0.123301 -1.3337e-05
16:16278869 C G 1.009091 8.5201e-06
16:16280776 C G 0.346122 -5.9524e-07
16:16281007 G A 1.018332 2.7282e-05
16:16282307 A G 0.665192 4.9182e-07
16:16284360 T C 0.050674 9.8030e-06
16:16284809 G C 1.969378 7.6413e-06
16:16288356 A G 1.418049 2.6922e-06
16:16289532 C T 1.322392 1.1983e-05
16:16290343 T C 0.367694 -9.1661e-06
16:16291099 G A 0.791309 9.1655e-06
16:16291971 T C 0.709397 2.0387e-05
16:16292323 A G 0.862137 3.8375e-05
16:16294465 C T 1.541792 8.5496e-06
16:16302586 C T 0.103770 -9.0137e-06
16:16305355 G A 0.079076 -1.5649e-05
16:16632593 A C 0.107179 -2.8134e-05
16:16633361 T G 0.673675 -1.6374e-05
16:16831091 A G 0.496609 4.0054e-06
16:16857605 A G 0.137390 -2.1565e-06
16:16860140 T C 0.044850 -1.8408e-06
16:16868700 T C 0.401998 1.8756e-06
16:16872161 A G 0.513322 -6.8619e-08
16:16872439 G C 0.441861 -2.7912e-05
16:16874968 G A 0.463440 -2.5478e-07
16:16877846 T C 0.217402 -2.0734e-05
16:16878099 A C 0.217942 -2.0113e-06
16:16891892 G A 0.044677 -2.0444e-06
16:16901527 G A 0.026430 -1.5320e-07
16:16901637 A G 0.035872 9.3697e-06
16:16904910 T C 0.068523 9.0449e-06
16:16906562 G T 0.241228 5.4159e-05
16:16907870 T C 0.869131 2.2078e-06
16:16909362 C T 0.797833 2.4347e-05
16:16910133 A G 1.512207 1.1548e-05
16:16911160 G A 0.457742 3.4474e-06
16:16916650 T G 0.127691 1.7868e-05
16:16920941 G A 0.726290 4.1741e-06
16:16923203 T C 0.075374 -1.3101e-05
16:16932384 C T 1.970405 6.9585e-06
16:16944939 T C 0.020494 4.6126e-06
16:16946521 T G 0.067860 9.1041e-07
16:16946710 T C 0.343005 4.1055e-05
16:16948041 G T 0.026760 4.9588e-06
16:16951680 C T 0.322419 -4.6322e-05
16:16954282 G A 1.372389 4.1565e-05
16:16956275 G A 0.020372 1.8016e-05
16:16957346 A G 0.139631 -3.7268e-06
16:16957482 C T 1.105354 -1.2314e-06
16:16958214 C A 0.255905 -1.1579e-06
16:16958419 A T 0.825511 4.4740e-06
16:16958823 C G 0.801131 1.5678e-05
16:16959510 G A 0.785971 7.1977e-06
16:16960488 T G 0.729877 5.5230e-06
16:16960613 A G 1.911486 1.6416e-06
16:16966576 T C 0.130808 -1.3024e-05
16:16972725 C T 0.231188 1.4268e-06
16:16974626 C T 0.425937 -3.1762e-06
16:16978267 T C 0.032241 -1.0856e-05
16:16978886 C T 1.662483 1.9520e-06
16:16979021 G A 0.161573 -1.5840e-05
16:16982154 T C 1.238266 3.6459e-06
16:16983290 A G 0.026998 -8.3340e-06
16:16987923 A C 1.536948 -1.4295e-05
16:16991041 G A 0.042386 -8.7830e-07
16:17005275 A G 0.132046 -3.9079e-06
16:17005289 G C 0.044395 9.1234e-06
16:17008909 G A 0.735711 -6.9018e-06
16:17011375 T C 0.037378 -3.4620e-06
16:17013774 C T 0.107621 -1.1400e-05
16:17017421 T C 0.466146 1.5302e-07
16:17022123 G A 0.076979 2.2729e-05
16:17023221 A C 0.614229 6.1600e-06
16:17025608 G A 0.243563 -3.2838e-06
16:17025721 G A 0.204071 -7.1965e-06
16:17037270 C T 0.143323 -9.5332e-06
16:17038046 A G 1.581937 1.7100e-05
16:17044460 G A 0.039013 5.0120e-06
16:17046172 A G 0.739808 2.8209e-05
16:17047268 T C 0.027770 6.6206e-06
16:17049691 G A 0.023435 -3.3444e-05
16:17051165 T G 0.623412 -1.9411e-05
16:17054831 A G 0.055288 9.3388e-06
16:17057220 T C 0.035226 4.1972e-07
16:17057578 C T 0.114180 8.9121e-06
16:17062146 G T 0.036823 1.0053e-06
16:17078467 C T 0.792883 4.0220e-07
16:17093101 T C 0.073895 -9.2842e-07
16:17106226 A G 0.155885 8.9071e-06
16:17106553 A G 0.134130 1.5410e-05
16:17107897 C T 0.046554 1.1488e-05
16:17112908 T C 0.140579 -7.8388e-06
16:17124436 T C 0.159241 1.0516e-05
16:17125820 T C 0.063675 -5.4439e-08
16:17134274 C T 0.042114 1.0618e-05
16:17135493 C T 0.383881 2.1523e-05
16:17135795 C T 0.732210 -1.6856e-05
16:17163100 T C 0.106397 -8.3594e-06
16:17166305 G A 0.356383 1.5460e-05
16:17166564 A G 0.311067 2.4147e-05
16:17167361 T C 0.053119 -1.2619e-05
16:17178205 G A 0.294224 1.9036e-05
16:17178298 A G 0.325261 -1.7573e-05
16:17192434 C T 1.061717 1.5372e-05
16:17197534 T C 0.116842 1.2887e-06
16:17201196 G A 0.409536 4.1194e-05
16:17201896 T C 0.384381 -1.6136e-05
16:17204484 G A 0.122543 -1.4301e-05
16:17205544 G C 0.463392 -2.3554e-05
16:17214305 T G 1.439451 3.7012e-05
16:17220788 C A 0.065124 1.1717e-06
16:17221901 G A 0.961711 -5.2499e-07
16:17227467 A G 0.043021 5.2334e-06
16:17234040 T C 1.300133 3.4874e-06
16:17240797 G A 0.021728 -5.6873e-06
16:17241182 G T 0.134854 1.1870e-05
16:17246435 C G 0.114945 8.0948e-06
16:17247168 A G 0.565418 -3.1290e-05
16:17248016 C A 1.828258 -1.1257e-05
16:17249695 T C 0.054581 -5.1907e-06
16:17250663 T C 0.070954 -2.8795e-06
16:17253640 T G 0.344201 -1.4340e-05
16:17256597 A C 0.618720 3.3610e-06
16:17267656 G A 0.202150 -1.9738e-06
16:17270944 G A 0.702407 1.7892e-07
16:17273448 C T 0.381756 2.2094e-05
16:17275427 T C 0.791941 -1.7224e-06
16:17278194 G A 0.329222 3.2319e-06
16:17280770 G A 0.328362 -2.6755e-05
16:17284831 G T 0.585113 1.6322e-05
16:17294348 A G 0.059293 -3.2155e-06
16:17310164 A G 1.560733 -3.9927e-06
16:17313288 G A 0.749940 -2.4766e-05
16:17316975 G A 0.067177 -5.2833e-06
16:17323672 C T 0.381446 2.2785e-05
16:17324222 G T 0.291385 7.2539e-06
16:17325433 C T 1.600160 1.0984e-05
16:17328754 T C 0.144611 7.7057e-06
16:17329357 G C 1.186977 5.1248e-05
16:17332565 A G 0.172827 -7.8270e-06
16:17333685 T C 0.208011 8.5900e-06
16:17336793 T C 0.058599 9.6646e-06
16:17338063 A G 0.115132 7.3998e-06
16:17338502 A G 1.377819 9.3738e-06
16:17339054 A G 0.090670 9.2803e-07
16:17339936 T C 0.774293 -4.3408e-06
16:17340512 T C 0.222661 3.6956e-05
16:17342395 C G 0.748665 1.1247e-05
16:17342509 C T 0.307500 -1.0502e-05
16:17344480 G A 0.303128 2.2857e-05
16:17347154 T C 0.088793 -4.3107e-06
16:17347158 C G 0.020722 -1.2349e-06
16:17350709 A G 0.254643 7.1573e-06
16:17362829 T C 0.217973 4.3712e-06
16:17363011 A G 1.178647 -1.8288e-05
16:17367077 T C 0.092489 1.6872e-05
16:17369320 A G 0.527703 -1.1800e-05
16:17377756 T C 0.073691 -1.0420e-05
16:17380640 C T 0.222855 1.1759e-05
16:17383558 T C 0.309952 -1.1651e-05
16:17392108 A G 0.188629 -8.8055e-06
16:17393756 T C 0.228203 -6.2108e-06
16:17397506 T C 1.030255 3.7811e-06
16:17406260 T C 0.293364 -1.1855e-05
16:17406306 T C 0.219221 -1.9340e-06
16:17416372 T C 0.110232 2.3830e-05
16:17416916 C T 0.102267 -8.3050e-06
16:17425483 C T 0.212989 -4.0357e-06
16:17426060 A G 0.024159 -2.6708e-05
16:17426655 G T 1.251988 1.4013e-05
16:17437753 G C 0.067194 1.7505e-06
16:17439082 C T 0.211931 1.7109e-06
16:17443247 T C 1.912937 1.0594e-05
16:17446303 C T 0.890448 2.3058e-06
16:17448197 A G 0.056015 -1.0028e-05
16:17448626 C G 0.106085 1.1554e-05
16:17454647 A C 0.668368 -6.8941e-06
16:17455841 G A 0.026763 -1.2000e-05
16:17462771 T C 0.231467 -6.9314e-06
16:17469326 A G 0.038129 6.2098e-06
16:17472243 T C 0.048767 1.3170e-05
16:17473744 A G 0.071026 1.3273e-05
16:17479794 G A 0.989090 2.5431e-06
16:17479893 T C 0.764742 1.1959e-05
16:17487038 A G 0.397422 -1.7121e-06
16:17492995 C A 0.042896 -2.3784e-05
16:17496324 C T 1.049535 8.8105e-07
16:17498809 T C 0.140647 -7.3109e-06
16:17499589 A C 1.789418 -1.7250e-05
16:17503809 C A 0.404310 9.1244e-07
16:17505274 G A 1.249870 4.8564e-06
16:17506615 A C 0.117671 -2.2293e-06
16:17512152 G A 0.071549 -1.6611e-05
16:17514825 G A 0.021364 1.6510e-05
16:17514932 A C 0.319583 -2.4349e-05
16:17518947 T C 0.129067 -7.6048e-06
16:17523285 G A 0.893365 -1.9790e-05
16:17526432 C T 0.083591 -5.2521e-07
16:17529621 A C 0.656798 -9.7763e-06
16:17540420 T C 0.059680 3.4672e-06
16:17543874 C G 0.065018 -3.7606e-06
16:17544866 C T 0.040183 3.2094e-06
16:17548906 C T 0.036545 -4.2218e-07
16:17550576 C T 0.444370 7.8985e-06
16:17552274 G A 0.325451 1.7527e-05
16:17558435 C T 1.375126 1.7585e-05
16:17559518 T C 0.048444 1.5111e-05
16:17561732 C T 0.473187 -4.3393e-06
16:17563949 A G 0.792526 1.2274e-05
16:17564311 A C 0.062805 4.9120e-06
16:17565843 C T 0.121513 5.6630e-06
16:17568525 C T 0.179218 4.8567e-06
16:17576546 T C 0.394475 -1.5487e-06
16:17578899 A G 0.025230 -1.9206e-05
16:17583593 C T 0.828962 9.3564e-06
16:17591947 G A 0.031190 -8.9509e-06
16:17593300 T G 1.845379 -2.2480e-05
16:17613763 C T 1.853104 -1.5323e-05
16:17615227 T C 1.825195 -2.3884e-06
16:17618883 T C 0.053707 -1.2237e-05
16:17633714 T C 1.460870 -1.5676e-05
16:17634065 A C 0.120979 1.2952e-06
16:17636203 A G 0.049787 4.9959e-06
16:17637006 T C 0.160081 1.6786e-06
16:17640871 A G 1.584341 -2.0667e-06
16:17645383 C T 1.175264 1.7996e-05
16:17645690 G A 1.888615 -1.3333e-05
16:17646194 C T 0.061064 6.8430e-07
16:17651615 A G 0.363893 -2.3123e-05
16:17651742 A G 0.502419 -2.6910e-06
16:17652636 T C 0.076476 3.7873e-05
16:17653151 T C 0.041087 -2.9485e-06
16:17653439 A G 0.186827 5.6814e-06
16:17656773 T C 0.648044 5.6113e-06
16:17659055 T C 0.031938 -6.0162e-06
16:17661397 G C 0.087324 1.5812e-05
16:17665785 A C 0.193773 -3.2510e-05
16:17666170 T C 0.051106 2.9375e-05
16:17667455 T C 0.061547 -2.7870e-06
16:17668698 C T 0.030656 3.8491e-06
16:17668712 A G 0.030415 -9.0706e-06
16:17669274 C T 0.274600 -9.2532e-06
16:17670042 A G 1.068972 -1.2963e-05
16:17670102 C A 0.063288 -1.3632e-06
16:17670941 A G 1.434222 -2.0537e-05
16:17680728 T C 1.095800 -5.5944e-06
16:17696104 C A 0.022497 2.3401e-06
16:17700204 T C 1.384442 -3.3229e-06
16:17700434 T C 0.046360 -8.2699e-06
16:17702072 A G 0.040638 -8.8864e-06
16:17703003 G A 1.409791 -2.5283e-06
16:17711918 C T 1.699585 5.4102e-06
16:17712340 A C 0.039040 -5.6852e-06
16:17712411 A G 0.353208 7.2638e-06
16:17714775 G T 0.143027 -1.8475e-06
16:17716979 A G 0.044364 -1.2089e-05
16:17718842 C A 0.190767 2.2506e-05
16:17724597 G A 0.040393 -6.7154e-06
16:17724959 A C 0.702631 3.1447e-06
16:17732625 C T 0.252875 -5.7691e-06
16:17736154 G A 0.051586 1.8560e-06
16:17738008 A G 0.180228 1.2919e-05
16:17739347 C G 0.144605 4.9806e-06
16:17746427 C T 0.285194 -3.6782e-06
16:17747558 A G 0.070264 -2.1390e-05
16:17750338 T C 0.105612 -2.2954e-05
16:17751710 T G 0.253855 2.0558e-05
16:17756541 A G 0.248442 -3.3176e-06
16:17759274 A C 0.045558 1.0549e-06
16:17761465 T C 0.081728 -2.0912e-05
16:17763243 A G 0.686638 -6.6283e-06
16:17769769 A C 0.030605 1.0834e-05
16:17773932 C T 0.261229 -1.8812e-05
16:17783383 T C 0.117698 5.4109e-05
16:17788969 T C 0.022524 -7.0820e-06
16:17810302 G T 1.054805 -1.2159e-05
16:17813874 C T 1.473293 4.5529e-06
16:17816980 A G 0.290246 9.3007e-06
16:17819705 T C 0.742460 1.7623e-05
16:17821228 T C 1.283586 -3.4658e-06
16:17821341 A G 0.046754 3.8682e-06
16:17821957 G A 1.159652 5.7013e-06
16:17822859 G A 1.062822 1.4247e-06
16:17823407 T C 0.351208 -3.0350e-05
16:17824009 T G 0.234244 5.1389e-06
16:17824917 T G 1.385540 -2.0998e-05
16:17825114 T C 0.037752 7.5515e-06
16:17833185 C T 0.092659 9.4330e-06
16:17833259 G A 0.060170 2.9765e-05
16:17833912 C G 1.467272 -1.1259e-05
16:17839413 C T 0.512027 2.0421e-05
16:17841757 G T 0.562001 2.2396e-05
16:17842398 A G 0.071039 -6.8712e-06
16:17842758 G A 1.663669 -1.3814e-05
16:17843026 G A 0.211782 -3.9800e-06
16:17843416 T G 0.050712 -1.8980e-05
16:17843493 G C 0.435126 -4.4393e-06
16:17847295 G A 1.623167 -4.4367e-06
16:17847788 G C 0.178188 2.8795e-05
16:17853362 C T 0.240007 1.2942e-05
16:17854860 C T 0.036242 -5.2943e-06
16:17856045 A G 0.024037 -9.1980e-06
16:17872705 A G 0.032149 -3.8807e-06
16:17873288 T C 1.080147 1.2168e-05
16:17877942 A G 0.073110 1.0656e-05
16:17886454 A G 0.031972 2.3066e-05
16:17892076 A C 0.330606 -2.7130e-05
16:17899063 C T 0.052357 -2.4123e-05
16:17907140 T C 0.163100 -8.0884e-06
16:17917611 A G 0.054605 -1.7600e-05
16:17919277 T C 0.782150 -1.1371e-05
16:17923032 C T 1.271479 -1.0227e-05
16:17936013 A C 0.039142 -3.6693e-06
16:17936307 T G 0.038819 -1.3689e-05
16:17936512 T C 0.311002 -2.8475e-06
16:17938152 A C 0.256088 -9.6779e-06
16:17943799 G T 0.032237 -1.5361e-05
16:17955230 G A 0.041311 2.2385e-05
16:17956466 A G 0.091408 1.4818e-05
16:17978713 C T 0.086386 9.5106e-06
16:17982947 G T 0.026389 -3.7446e-06
16:17986026 C T 0.048553 -9.3161e-06
16:17989239 A C 0.222811 -1.2478e-05
16:17992702 T C 0.882958 -2.0004e-05
16:17993047 A G 0.051963 3.3807e-07
16:17999271 G T 1.360351 -2.8045e-06
16:18000101 C T 1.320780 -6.4644e-06
16:18009834 A C 1.302465 2.6127e-07
16:18015987 A G 0.019899 -4.1749e-06
16:18026238 A C 0.028008 -2.5174e-06
16:18027830 G T 0.029565 -8.1759e-06
16:18034889 T C 0.093227 1.3841e-05
16:18037175 A G 0.045731 1.7230e-05
16:18037504 A C 0.181214 -5.5394e-06
16:18038549 C T 0.032377 1.6984e-05
16:18044004 T C 0.031360 -5.2896e-06
16:18046387 T C 0.737687 1.7475e-05
16:18051710 T C 0.708050 1.0207e-05
16:18057598 A G 0.042851 -6.1921e-06
16:18058331 T G 0.630409 -1.0283e-05
16:18067234 A C 1.888850 -1.1740e-05
16:18070482 C G 0.500172 -3.1938e-05
16:18071261 T C 0.024316 1.1656e-05
16:18074325 G A 1.901837 -1.0028e-05
16:18075042 G T 0.054421 -1.7690e-05
16:18075623 T C 0.019940 3.8223e-06
16:18082349 G A 0.398415 5.5309e-06
16:18083484 T C 0.020640 1.9097e-06
16:18086557 T G 0.910391 -1.8040e-05
16:18094687 C A 0.804259 -4.0181e-06
16:18098613 G A 1.768775 -9.0338e-06
16:18106345 G T 1.645793 2.5907e-07
16:18109185 C T 0.084231 -3.7081e-06
16:18113484 C G 0.939184 -2.6377e-05
16:18115241 A G 0.071740 -1.5577e-05
16:18119013 A G 0.229328 -2.5696e-06
16:18121092 T C 0.119762 2.1197e-06
16:18121976 C T 0.029803 1.7896e-05
16:18125091 C G 0.602309 6.0701e-06
16:18130227 T C 0.092394 -3.4981e-06
16:18134201 C T 0.046469 -2.6510e-05
16:18136672 T C 0.051388 2.2982e-06
16:18136912 T C 0.055791 3.4140e-06
16:18144407 G T 0.025420 9.0925e-07
16:18151375 T C 0.824845 4.1746e-07
16:18153057 A G 0.903741 8.5211e-06
16:18154576 A G 0.464899 -1.4336e-05
16:18160867 G T 0.085206 -1.1642e-06
16:18162557 C T 0.778216 -5.8670e-07
16:18186000 A C 0.809984 -2.1392e-06
16:18233685 T C 0.582186 1.0755e-05
16:18244589 A G 0.072229 -8.5720e-06
16:18255924 T C 0.056315 -2.9001e-06
16:18256086 A C 0.658695 1.2138e-05
16:18309593 A G 0.047329 -5.6867e-06
16:18544348 G T 1.872928 1.0784e-05
16:18570992 C T 0.081480 -4.0059e-06
16:18601266 G A 1.520815 4.3499e-05
16:18632099 G A 0.141613 -1.4223e-05
16:18771185 T G 0.127014 -1.9253e-06
16:18791970 A G 0.048862 -3.1801e-06
16:18795196 A G 0.022296 -7.2300e-06
16:18804411 C T 0.175689 -4.9245e-06
16:18808403 G A 0.136210 1.2467e-05
16:18830692 T C 0.039214 -6.4125e-06
16:18831882 C T 0.052826 -2.1397e-06
16:18843684 C T 0.136166 9.0015e-06
16:18846429 A G 0.083653 -6.9953e-06
16:18857619 A G 0.050297 -1.0464e-05
16:18862633 G A 1.096647 -1.0132e-06
16:18866208 G C 0.045479 -2.4860e-05
16:18873684 A G 0.207338 -1.7697e-05
16:18884122 C T 0.784278 -3.5764e-06
16:18885285 A G 0.036232 1.1957e-05
16:18910039 A G 0.311594 2.5210e-06
16:18947181 A G 0.066045 -2.9733e-06
16:18950519 G A 0.309561 1.4981e-05
16:18955850 G A 0.065052 -8.4006e-06
16:18961444 C T 1.112483 1.7831e-05
16:18962661 C T 0.248048 1.7570e-05
16:18978696 A C 0.757722 -8.4013e-07
16:18980667 G A 0.065994 2.0712e-05
16:18989612 A G 0.760683 -1.1659e-06
16:19009717 G T 0.725641 -9.5322e-06
16:19011467 A C 1.140997 -6.2381e-07
16:19022342 C G 0.685727 -6.1866e-06
16:19031067 A G 0.037779 -2.1078e-06
16:19032780 T G 1.929624 -2.1347e-05
16:19041595 A G 1.246763 -3.3643e-06
16:19049253 T A 0.028015 5.2417e-06
16:19054665 T C 0.692911 -2.1241e-05
16:19070965 A G 0.061581 -3.3068e-06
16:19071914 G A 1.536999 1.1304e-05
16:19078196 A G 0.375446 -1.1812e-05
16:19078322 T C 0.058025 1.8413e-06
16:19082149 A G 0.080256 1.1841e-05
16:19082824 G A 0.046459 2.7390e-05
16:19083221 G A 1.952219 -3.3482e-05
16:19083614 G A 0.161638 -3.5478e-05
16:19085298 T C 1.283579 -1.1461e-05
16:19090721 T C 0.285296 7.8124e-06
16:19102297 C T 0.087498 -1.9141e-05
16:19105138 C G 1.714493 -9.8407e-06
16:19105637 A G 1.966804 -1.6522e-05
16:19107769 A G 0.056498 4.0499e-07
16:19107838 T C 1.429819 2.8959e-05
16:19111039 C T 0.091901 -2.2737e-05
16:19112840 G A 0.032468 1.5816e-05
16:19117861 A G 1.246837 -2.7328e-05
16:19119938 A G 0.115451 6.5255e-06
16:19124898 G A 0.123533 6.2040e-06
16:19126470 T C 0.048961 6.8255e-06
16:19131356 T G 0.094104 3.1515e-05
16:19132447 C A 0.070540 1.3081e-06
16:19138745 C A 0.083122 1.4951e-06
16:19142782 T C 0.245974 5.0070e-06
16:19146682 T C 0.115937 -6.2058e-06
16:19147183 A G 0.281397 -1.3863e-05
16:19148028 C A 0.068846 1.4718e-05
16:19148688 T C 1.945739 -1.5197e-06
16:19149996 A C 0.555320 -2.1845e-06
16:19150396 G A 0.442025 -4.9372e-06
16:19154522 C T 0.144904 2.5096e-05
16:19154690 G A 0.358705 5.7336e-06
16:19155011 T C 0.118436 2.3984e-06
16:19156016 A G 0.063094 1.4952e-05
16:19160123 G A 0.206917 4.9753e-06
16:19161210 G A 0.139179 -3.3322e-07
16:19168820 A C 0.024720 -1.0894e-05
16:19169057 T C 0.029891 1.1670e-05
16:19174413 A G 0.041940 -1.0920e-05
16:19176044 C T 0.147913 5.9107e-06
16:19181213 G A 0.062091 8.8151e-06
16:19181864 C T 0.972176 5.8994e-06
16:19185372 G A 0.179052 2.7896e-05
16:19187191 A G 0.035270 -2.4019e-06
16:19187702 A G 0.860600 1.5436e-05
16:19189303 C T 0.185807 1.6474e-05
16:19190417 C G 0.782711 -2.1281e-05
16:19191029 C T 0.131403 4.6132e-06
16:19191331 T C 0.969208 2.7041e-06
16:19191388 A G 0.172357 2.4093e-05
16:19193876 A G 0.055709 1.2757e-05
16:19194104 T C 0.478314 1.3853e-05
16:19194908 T C 0.054611 -1.1323e-05
16:19195130 T C 0.309142 -1.1806e-05
16:19196304 G T 0.320508 -1.0714e-05
16:19197200 G T 0.434395 6.4349e-07
16:19200203 C T 0.030993 -5.4132e-06
16:19202359 C G 0.168023 -1.2118e-05
16:19205562 A C 0.114564 1.3905e-05
16:19206408 G A 0.249561 3.4235e-05
16:19208569 G A 0.316782 3.4310e-05
16:19209610 G T 1.335270 3.3889e-05
16:19211931 A C 0.565856 3.3834e-06
16:19212072 G A 0.028698 -1.0331e-05
16:19212240 A G 0.045082 1.7284e-05
16:19220848 C T 0.511714 -1.1945e-05
16:19222713 G T 0.532042 1.9576e-05
16:19223970 A G 1.258699 2.6778e-05
16:19226696 T C 0.529740 2.2513e-05
16:19230827 T G 0.038948 -2.5905e-05
16:19234492 T C 0.031666 -1.7348e-06
16:19237864 A G 0.073049 1.5457e-05
16:19239121 A C 0.171133 -1.2938e-05
16:19240076 C A 0.247677 2.4274e-05
16:19242312 G A 1.300633 -2.7611e-05
16:19242441 A C 0.445567 -2.0800e-06
16:19243076 G A 0.381351 -2.0471e-05
16:19243449 C G 0.917626 -8.4286e-06
16:19243587 T C 0.434304 -2.4496e-06
16:19247797 A G 0.994125 -4.3167e-06
16:19248422 G C 0.198652 -1.4172e-05
16:19251180 G A 0.216021 -7.7321e-06
16:19251745 G A 0.126613 1.3692e-05
16:19258955 T C 0.029680 1.5938e-05
16:19260970 T C 0.042773 -6.0258e-06
16:19267474 T G 0.071644 -1.4740e-05
16:19271032 G T 1.224245 2.7124e-06
16:19277621 T C 0.140158 1.3283e-05
16:19278625 A G 0.963085 3.6699e-06
16:19280171 T G 0.222029 1.7990e-05
16:19280235 A G 0.418375 2.3103e-05
16:19280924 A G 0.997059 -1.0042e-05
16:19281088 C T 0.035079 2.2227e-05
16:19285473 T C 1.063250 2.5446e-05
16:19287101 T C 0.564724 -4.1462e-05
16:19287953 C T 0.071481 2.2211e-06
16:19290414 T G 0.305838 2.4717e-05
16:19292984 C T 0.661864 -1.0296e-06
16:19294088 T G 1.798085 1.2298e-06
16:19295890 T G 0.037568 -1.2990e-05
16:19297219 G T 0.144798 1.6900e-05
16:19299227 G A 0.349359 8.0657e-06
16:19303610 T C 0.082493 -1.1575e-05
16:19303665 A G 0.122196 -1.9397e-05
16:19307130 G A 1.043589 3.6133e-06
16:19307763 A G 0.036500 1.5232e-05
16:19310092 C T 0.589210 1.5266e-05
16:19310221 C A 0.035328 -2.0748e-06
16:19320192 A G 0.068904 -8.9999e-06
16:19323261 A G 0.167431 2.9251e-06
16:19325210 G A 1.923331 1.8611e-05
16:19334654 T C 0.113976 1.2480e-05
16:19334821 T C 0.178810 1.5037e-05
16:19344423 A G 0.292728 5.3961e-07
16:19344492 T C 0.050950 -1.2666e-05
16:19346639 A G 1.424441 -8.2759e-06
16:19349394 A G 0.040730 1.7924e-05
16:19353171 G A 0.144023 -7.2668e-06
16:19353246 T C 1.895710 -2.9260e-07
16:19355532 T C 0.952243 -5.0185e-05
16:19360460 T C 0.195520 1.0936e-05
16:19361972 T C 0.072212 -3.3927e-06
16:19366622 G A 0.872435 -2.3124e-05
16:19368063 A G 0.156252 1.8874e-05
16:19368621 T C 0.064501 -1.5674e-06
16:19369547 G T 0.171450 2.8383e-05
16:19372773 A G 0.735300 4.2792e-05
16:19375262 G A 1.619522 -1.4207e-05
16:19375297 C T 0.147042 2.2472e-05
16:19380081 T G 0.135639 2.9885e-05
16:19380370 A G 0.041529 1.6072e-05
16:19382727 G A 1.761516 -1.3140e-05
16:19389361 C T 0.587200 -1.6649e-05
16:19392820 A G 0.590077 -1.9940e-05
16:19393110 T C 1.573043 3.9490e-05
16:19393758 T C 1.116502 -2.3921e-05
16:19394911 G A 1.311907 -2.5614e-05
16:19400852 G C 0.040550 3.0485e-05
16:19405838 A C 0.077193 3.0769e-06
16:19424060 G A 1.249727 -2.4107e-05
16:19425286 C T 0.073103 -2.0411e-05
16:19428850 T C 1.605539 -4.5831e-06
16:19428993 G A 0.130417 -1.7338e-05
16:19436132 C T 1.641319 -1.3909e-05
16:19439936 T C 0.323323 6.6719e-06
16:19447067 A G 0.330351 1.8707e-05
16:19447909 G A 1.586735 -1.6870e-05
16:19449132 G A 0.042763 -1.5144e-05
16:19451080 T G 1.651188 -1.8276e-05
16:19454954 T G 0.024503 -1.1972e-05
16:19455468 T G 0.070720 -9.3380e-07
16:19471571 A G 0.136765 -2.1478e-06
16:19475099 A C 0.089847 2.7602e-06
16:19475488 T G 0.074089 -5.5250e-06
16:19481998 G A 0.090639 6.0935e-06
16:19485435 A C 0.120938 5.8236e-07
16:19492752 T C 0.060102 9.1714e-06
16:19492898 C A 0.362972 -8.0770e-06
16:19499512 A G 0.142055 -1.2430e-05
16:19514351 A G 0.026213 -1.4274e-05
16:19516017 A G 0.075394 5.2829e-06
16:19519923 A G 0.033216 -3.5293e-05
16:19527353 T C 0.080382 -1.7716e-06
16:19545447 G A 0.101638 -3.6999e-06
16:19547503 T C 0.142442 -1.3753e-05
16:19547747 G C 1.826803 3.4480e-05
16:19548116 A G 0.305454 1.2290e-05
16:19553183 C T 1.027800 2.3729e-05
16:19568029 G C 0.386852 2.9544e-06
16:19569717 G A 0.254616 -2.6712e-06
16:19569935 G A 0.194252 1.2237e-05
16:19585726 A G 0.058392 7.2534e-06
16:19597411 G A 0.264142 -1.2938e-06
16:19612674 A G 0.809977 5.9720e-06
16:19618951 C T 1.230284 1.8429e-06
16:19624011 A C 0.883927 -1.4641e-05
16:19626664 G A 0.039598 6.1190e-07
16:19654625 T C 0.714649 -1.2864e-06
16:19661458 G A 0.665580 -3.7803e-06
16:19667155 T C 0.532742 -4.2929e-06
16:19670281 A G 0.210979 3.6119e-06
16:19670360 G A 0.099734 5.7719e-06
16:19670455 G A 0.059412 2.3543e-05
16:19670619 G C 0.040692 -6.7233e-06
16:19678072 T C 0.141793 -9.2516e-06
16:19679818 A T 0.048903 1.2464e-05
16:19683219 C T 0.653626 -2.0884e-06
16:19691583 G A 0.116165 4.3558e-06
16:19693627 T C 0.055791 2.0767e-06
16:19703062 C G 0.284123 -1.2320e-06
16:19703578 T C 0.055162 -3.1287e-06
16:19704224 C T 0.291351 -1.4776e-05
16:19711475 C T 0.040380 1.8572e-05
16:19711717 T C 0.079801 -6.6380e-06
16:19717985 A C 0.043756 -4.4228e-05
16:19726275 T C 0.400907 6.6985e-06
16:19735625 G A 0.081905 1.1763e-05
16:19743547 T C 0.069676 9.3167e-06
16:19751906 T C 0.077951 1.5683e-05
16:19751929 G A 0.037449 -1.3690e-05
16:19752863 C T 0.067439 1.6379e-05
16:19756059 G A 0.246875 -6.1112e-06
16:19762935 G A 0.346194 1.0060e-05
16:19769394 G A 0.351827 1.6823e-05
16:19775269 C G 0.170725 3.9793e-05
16:19781935 A G 0.076302 1.0456e-07
16:19785619 T C 0.787073 -1.7133e-05
16:19799811 T C 0.166751 -7.3525e-06
16:19800213 C T 0.342066 1.2528e-05
16:19803300 G T 0.041440 2.6975e-05
16:19838302 T C 0.151503 -2.2320e-05
16:19839080 A G 0.088742 6.7146e-06
16:19846668 C T 0.422741 -1.4149e-05
16:19858903 C T 0.143150 5.9168e-06
16:19871546 T C 0.035124 1.6929e-05
16:19887473 T C 0.370241 -2.8809e-05
16:19889599 T C 0.061013 -3.0770e-05
16:19890332 T C 0.105942 -2.0289e-05
16:19893791 T G 0.781969 7.8286e-06
16:19894308 A G 0.043491 -5.7133e-07
16:19896574 T C 0.028055 -2.3797e-05
16:19908943 T G 0.023248 5.4632e-06
16:19912147 G T 0.104337 -1.6939e-05
16:19913034 C G 0.114703 -1.3131e-05
16:19918849 A G 0.079294 -1.1857e-05
16:19924696 G A 0.065902 2.1925e-05
16:19928554 G A 0.411392 6.8374e-06
16:19930339 A G 0.045350 7.5011e-06
16:19933600 T C 0.284868 9.1143e-06
16:19939768 T G 0.062251 -1.2447e-05
16:19941968 C T 0.366164 1.1719e-06
16:19942527 C T 0.367147 2.9438e-06
16:19943524 T C 0.110120 -2.8182e-05
16:19944428 T C 0.093189 1.3461e-05
16:19973868 G A 0.821710 -3.5559e-05
16:19980393 T C 0.081093 3.3695e-05
16:19981681 C G 0.028701 -1.9998e-05
16:19986891 G A 0.449004 -4.0950e-05
16:19991213 T G 1.933275 -8.6432e-06
16:20000021 G A 0.173173 -1.6539e-05
16:20000728 G A 0.078859 2.2508e-06
16:20011253 T C 0.046588 -3.4160e-05
16:20015305 A G 0.163960 -2.7434e-05
16:20016510 A C 0.434545 -3.0991e-05
16:20021535 G A 0.510915 -7.5427e-05
16:20040271 T G 0.123563 7.6100e-06
16:20046956 A G 0.088416 -1.7531e-06
16:20052642 G A 1.822703 -9.9055e-06
16:20055884 T C 0.590655 -5.2964e-06
16:20056053 G A 1.321984 -4.7544e-06
16:20056282 G A 1.864061 -1.4733e-05
16:20056887 C T 0.037442 4.9908e-06
16:20056955 C T 0.719277 -1.3240e-05
16:20060830 T C 0.417716 2.7592e-05
16:20061568 A G 1.790010 -9.6947e-06
16:20063468 A G 1.046214 -1.9388e-05
16:20064895 A G 1.384180 -7.4581e-06
16:20064987 G A 0.241782 -1.8662e-05
16:20068767 A C 0.158272 -3.4438e-06
16:20069568 T C 0.119691 1.7617e-06
16:20072823 A G 0.412466 -2.7219e-05
16:20073683 C A 0.055468 -2.4356e-06
16:20077585 C G 0.024693 2.7733e-05
16:20090636 T C 0.048203 6.2918e-06
16:20092706 G A 0.292524 2.0818e-05
16:20095628 C A 0.498142 2.3277e-05
16:20124280 A C 0.029765 -1.0542e-05
16:20128687 A G 0.032339 6.7050e-06
16:20131141 G A 0.463294 2.7048e-06
16:20131662 C T 0.054713 1.9856e-05
16:20133589 A C 0.025237 -3.5143e-06
16:20134617 T G 0.034379 1.0579e-05
16:20134742 C T 0.687974 -1.7428e-06
16:20136819 G A 1.007782 -2.3049e-06
16:20141705 A G 0.140997 -1.1989e-06
16:20143230 T G 0.051864 -6.9136e-06
16:20146498 A C 1.495106 -4.7778e-06
16:20146847 T C 0.341893 6.7172e-06
16:20151123 T G 1.726766 4.7087e-05
16:20153513 T C 0.026077 5.7050e-06
16:20154118 C T 0.102103 4.8142e-06
16:20155180 G A 0.057307 -1.4598e-06
16:20162862 A C 0.093019 1.1045e-05
16:20169279 A C 0.036827 4.2859e-06
16:20169666 A G 0.023449 -7.2187e-06
16:20175339 G A 0.026872 7.3541e-06
16:20176080 G A 0.031873 1.5213e-05
16:20176987 A G 0.089752 -1.8503e-05
16:20180187 T C 0.158588 2.5840e-05
16:20191219 A G 0.667569 -5.4474e-05
16:20193714 T C 0.191947 1.0917e-05
16:20195472 A G 1.552869 1.3474e-05
16:20195534 T C 0.068673 5.1484e-06
16:20200700 T G 0.492101 -6.0272e-05
16:20208648 A G 0.132100 -1.7313e-05
16:20216850 T C 0.049886 1.7575e-05
16:20218061 T C 1.629902 -7.5499e-07
16:20219520 A G 0.035991 2.8778e-06
16:20225443 C A 0.233911 8.9484e-06
16:20226769 A G 0.040250 2.5026e-06
16:20231496 G A 0.844533 -2.4071e-05
16:20234641 G C 0.989981 5.4687e-06
16:20235898 T C 0.641744 6.8581e-06
16:20237674 G T 0.760061 -8.2395e-06
16:20238215 T G 0.249333 6.1139e-06
16:20242614 C G 1.592450 1.9583e-05
16:20244378 A G 1.870735 1.0132e-05
16:20244780 G A 0.181976 -6.5085e-06
16:20246035 A G 0.079909 -2.4155e-05
16:20256060 T C 0.105310 3.3585e-06
16:20266173 T C 1.942621 1.1540e-05
16:20267174 T C 1.955194 1.0445e-05
16:20268043 A G 0.305239 -1.6643e-06
16:20269306 T C 0.190077 7.1172e-05
16:20269815 A G 0.060938 1.6673e-05
16:20271219 G T 0.021069 8.7609e-07
16:20271295 G A 0.171419 8.2270e-06
16:20291492 C T 0.045513 6.8624e-06
16:20293127 T C 1.935074 -6.7498e-06
16:20296777 G A 0.032628 -1.1076e-05
16:20308495 T C 0.828112 4.7470e-05
16:20309025 C A 0.073025 8.8443e-06
16:20309167 T C 1.901657 4.6296e-06
16:20316399 A G 0.037466 -4.9684e-06
16:20317184 A G 0.046197 9.0625e-06
16:20318068 A G 0.871562 -2.9128e-05
16:20326196 C T 0.068469 -1.9628e-05
16:20327175 A G 0.043365 -4.5486e-06
16:20327892 G A 0.065521 -1.4449e-05
16:20332200 G A 0.975960 -3.7914e-05
16:20337884 C T 0.044629 6.9129e-06
16:20338450 A G 0.053292 -4.6062e-06
16:20339379 T C 0.053350 1.8511e-05
16:20339917 C T 1.940071 5.7956e-06
16:20341318 C T 1.050715 -2.8127e-05
16:20342425 G A 0.028864 -2.8543e-06
16:20342572 A T 0.612954 -1.5461e-05
16:20342897 A G 0.055607 -3.6693e-06
16:20343091 C T 1.366559 2.8663e-06
16:20343627 G A 0.083894 -1.9193e-05
16:20345615 A G 0.250016 1.0998e-05
16:20351231 A G 0.238175 1.2027e-05
16:20352618 A C 0.043487 -3.9920e-06
16:20352756 G A 1.258686 -1.4852e-05
16:20364588 G A 0.366990 -6.3782e-07
16:20365654 G A 0.368299 -2.2957e-06
16:20367690 T G 0.364230 -1.0665e-06
16:20368627 T G 0.026022 8.3500e-07
16:20369404 C G 0.053020 -1.3189e-06
16:20369457 T C 1.866574 -1.7535e-05
16:20370816 T C 1.029238 -1.2050e-05
16:20371972 C A 0.036772 1.2192e-05
16:20375536 C T 1.240939 -3.9009e-06
16:20375571 G T 0.021259 -8.8861e-06
16:20378925 G A 0.021895 1.4347e-05
16:20381047 T C 0.049797 -4.6747e-07
16:20383700 G A 1.000537 -6.1323e-06
16:20384729 T C 0.069095 6.2121e-06
16:20386162 A G 0.032417 1.2758e-05
16:20388929 G A 0.620933 -1.4781e-05
16:20394539 C T 1.839406 -1.0714e-05
16:20400839 T C 0.574760 -2.3781e-05
16:20403827 G A 0.221179 1.9402e-05
16:20408761 G A 1.969422 5.0345e-06
16:20408823 C A 0.049345 -8.8909e-07
16:20411763 A G 0.555755 -9.9229e-06
16:20413459 G C 0.093291 -2.5145e-06
16:20414568 T C 0.026304 -4.9338e-06
16:20417370 C T 0.020379 1.1079e-05
16:20417700 C T 0.267566 -2.7063e-05
16:20418452 C T 0.089330 -1.5086e-05
16:20418887 T C 0.042182 -2.4540e-06
16:20420328 G T 0.126382 -1.0683e-05
16:20421321 A G 0.037072 -1.4835e-05
16:20423000 A G 0.037133 -1.4880e-05
16:20429546 T C 0.023581 4.3076e-06
16:20430769 T C 0.052670 -4.6933e-06
16:20432605 G A 0.104670 -1.1182e-05
16:20435314 T C 0.037014 -1.3813e-05
16:20435570 G A 0.067497 1.8397e-06
16:20437516 G A 0.626818 -8.9742e-06
16:20441053 G C 0.611988 8.4281e-06
16:20444695 T C 0.040325 1.5782e-05
16:20446192 T C 0.140134 -1.0084e-05
16:20446968 T C 0.028803 -1.1436e-05
16:20452501 A G 0.540487 1.6445e-06
16:20471450 A G 0.312709 1.8301e-05
16:20476852 C T 0.564316 4.4632e-06
16:20482623 T G 0.557486 1.3898e-06
16:20485179 A T 0.559410 3.6294e-06
16:20494408 T C 0.189883 -4.6919e-05
16:20499397 A C 1.608048 -6.5364e-06
16:20513280 A G 0.027899 3.3305e-06
16:20519860 C T 0.176747 -2.6039e-05
16:20528593 C G 1.619485 -1.6035e-05
16:20528884 G A 0.027641 1.3463e-05
16:20530997 A G 0.180687 1.9935e-05
16:20532264 T C 0.102896 -2.4178e-05
16:20550017 T C 0.066596 7.6039e-06
16:20552466 G A 0.080668 -6.6024e-06
16:20552494 G T 1.651277 -2.6387e-05
16:20556850 T C 0.068687 -6.2807e-06
16:20560377 C T 0.039462 -1.6284e-05
16:20563528 C T 0.038710 -1.9071e-05
16:20563544 G T 0.027056 5.6690e-06
16:20564390 T G 0.611478 -1.1209e-06
16:20567338 C T 1.491268 1.5080e-06
16:20568843 T C 1.935563 1.1281e-05
16:20600874 A C 0.418355 4.9834e-06
16:20603338 T C 0.065232 -9.4063e-06
16:20612280 T C 0.040635 1.5854e-05
16:20613709 G A 0.268266 2.8800e-05
16:20621692 A G 0.187517 -3.0723e-05
16:20628162 C A 0.267155 3.4770e-05
16:20633644 G A 0.640231 -7.0050e-06
16:20638396 T C 0.022745 1.0586e-05
16:20647921 T C 1.024747 1.6751e-05
16:20653203 T C 0.047258 9.4325e-06
16:20674492 C G 0.182873 -1.7296e-05
16:20676354 A C 0.083139 -9.0637e-07
16:20680206 T C 0.672247 -9.6796e-06
16:20736906 A G 0.099802 -2.3125e-05
16:20742991 C T 1.447580 -1.2687e-06
16:20754109 A G 0.073647 3.7702e-05
16:20757942 C T 0.043810 1.3811e-05
16:20760021 T C 0.365695 3.4753e-05
16:20766600 G C 0.100635 2.3393e-06
16:20766922 T C 1.950658 -1.5444e-05
16:20773764 A G 0.263316 -4.0539e-05
16:20779843 A G 0.097847 2.6881e-05
16:20787240 C T 0.028735 1.3062e-06
16:20791506 A C 0.263612 -3.9421e-05
16:20796387 C G 0.163378 -2.0510e-05
16:20802007 G C 0.021517 1.9457e-05
16:20805872 T C 0.070274 -1.0388e-05
16:20808020 G A 0.140385 -4.1678e-05
16:20811681 T C 1.463134 4.9764e-09
16:20841414 A G 0.030945 1.6658e-05
16:20879677 G T 0.026342 -8.2329e-06
16:20890210 G C 0.238508 -1.5553e-06
16:20891451 A G 1.188870 2.5569e-05
16:20915247 C T 1.487633 6.4980e-06
16:20929225 G T 1.471793 -5.4298e-08
16:20929800 C T 1.137791 2.1160e-05
16:20942836 T C 0.033250 1.2954e-05
16:20949207 C T 0.044045 1.1348e-06
16:20952098 A G 0.541524 -1.4656e-05
16:20953570 C T 0.092723 -2.8532e-05
16:20957937 C T 1.255163 1.6563e-05
16:20959918 A G 0.090554 1.8919e-06
16:20963832 T C 0.020011 -1.6218e-05
16:20966291 T G 0.044116 3.0563e-05
16:20966362 C T 0.155059 -9.7699e-06
16:20974740 T C 0.096157 -2.1306e-05
16:20975505 C T 0.045177 3.2213e-05
16:20976360 G T 0.146281 -5.0545e-06
16:20979431 C T 0.301173 -2.0068e-06
16:20981162 C T 0.191067 1.0871e-05
16:20984384 G C 0.161179 -8.3209e-06
16:20986506 T C 0.913308 3.8230e-05
16:20990976 C T 0.274253 -1.8180e-06
16:20994363 C T 0.037034 -7.7641e-06
16:20996981 C G 0.107373 -7.7025e-06
16:20999464 A C 0.902660 4.6024e-05
16:21015578 T C 0.053782 1.5537e-05
16:21033688 C T 0.913386 6.3404e-05
16:21040328 A G 0.187963 2.7740e-05
16:21051209 C G 0.203150 -7.2662e-06
16:21052001 G T 0.217799 -8.5759e-06
16:21052114 C G 0.090690 2.0738e-05
16:21065335 T C 0.043909 3.1475e-05
16:21068779 G T 0.390776 2.0523e-05
16:21069645 T C 0.209028 2.5601e-05
16:21073933 A G 0.048366 -2.2580e-05
16:21086487 C T 0.165867 -1.2828e-07
16:21088130 C T 0.861892 2.4553e-05
16:21097770 G A 0.626533 3.1816e-05
16:21106476 A G 0.663353 8.5980e-06
16:21109055 C G 0.060500 6.4885e-06
16:21113272 A G 0.071400 1.9304e-05
16:21123315 A G 0.046054 2.6448e-06
16:21128174 T C 0.274389 2.4552e-05
16:21132749 C A 0.475173 4.4803e-05
16:21136477 G A 1.922674 6.9229e-06
16:21150162 C T 0.041542 2.2570e-05
16:21151913 T G 0.399112 2.5449e-05
16:21157013 G A 0.826980 4.1598e-06
16:21169828 A G 0.826833 4.1423e-06
16:21184277 G A 0.900310 1.4368e-05
16:21185384 A G 0.517722 -2.8984e-05
16:21190853 C A 1.455960 3.2083e-05
16:21193109 T C 0.275335 2.2559e-05
16:21193388 T G 0.086964 2.8991e-05
16:21200910 G T 1.503894 2.0349e-05
16:21205688 C T 0.542204 2.8867e-05
16:21208570 A G 0.097758 2.1074e-05
16:21211278 C T 0.530794 -1.4983e-05
16:21215672 G A 0.556425 1.6400e-05
16:21217946 G A 0.331398 1.5422e-06
16:21221324 G T 0.271075 9.1780e-06
16:21222332 T G 0.067191 9.1994e-06
16:21222672 A C 0.540592 4.6921e-06
16:21225224 G A 0.617670 2.1445e-06
16:21225279 G A 1.232721 4.3828e-06
16:21227705 T C 0.067286 -5.8974e-06
16:21229586 T C 0.933544 1.6459e-05
16:21233114 A G 1.371577 5.3139e-05
16:21235320 G A 0.079909 -2.3716e-06
16:21237736 T C 0.602503 1.5099e-05
16:21238207 T C 0.030979 -1.8543e-05
16:21240478 A G 0.778872 2.1046e-05
16:21242255 G A 0.102651 7.5662e-06
16:21242377 A G 0.329031 1.4441e-05
16:21243649 C T 0.107230 -4.6627e-06
16:21250033 A G 0.807526 7.8311e-06
16:21252715 G A 0.106625 1.0013e-05
16:21256121 A G 0.900072 2.3806e-05
16:21256682 G C 0.451411 1.0013e-05
16:21261685 G C 0.060898 -1.7522e-05
16:21262996 A C 0.054241 2.0398e-06
16:21264395 T C 0.133402 -9.5581e-06
16:21265739 T C 0.081756 -5.3715e-06
16:21271261 G A 1.821122 -1.6168e-05
16:21276182 A C 0.284803 9.8882e-06
16:21283806 A G 0.514125 -3.2957e-05
16:21289062 T C 0.044194 -3.2802e-06
16:21289906 A C 0.041049 1.5717e-05
16:21289965 T G 0.035926 3.9252e-06
16:21293088 T C 0.212367 -1.2860e-05
16:21293107 A C 0.044296 -1.4670e-05
16:21303125 A G 0.030435 1.2310e-05
16:21304147 G T 0.977201 -8.6477e-06
16:21313478 C G 0.247871 1.4821e-06
16:21313650 G A 0.562579 1.2923e-05
16:21316747 G A 0.065749 4.1721e-06
16:21317811 A T 1.142242 2.7294e-06
16:21326413 A C 0.071376 2.0392e-05
16:21327273 A G 0.081307 1.0803e-05
16:21330488 C A 0.152326 2.5175e-05
16:21335932 T C 0.059276 -2.9817e-05
16:21337015 A G 0.038999 2.6002e-06
16:21337217 A G 0.034406 -5.1218e-06
16:21338483 A G 0.173728 -5.8530e-07
16:21351210 A G 0.031676 -1.9754e-05
16:21352507 G A 0.042406 -9.1018e-07
16:21375759 A G 0.203785 -7.0677e-06
16:21388806 C T 0.087222 -1.8325e-06
16:21599056 T G 0.162518 -1.5919e-05
16:21601201 A G 0.071060 -8.4361e-07
16:21605967 A G 1.964995 4.6051e-08
16:21609978 G C 0.884545 6.7315e-05
16:21620270 A G 0.077802 6.8474e-06
16:21621967 G T 0.053772 3.0388e-05
16:21625020 A G 0.047876 -4.0839e-06
16:21627534 T C 0.036521 1.1926e-06
16:21630327 C T 0.038143 -1.6272e-05
16:21639322 G A 1.323605 5.0607e-05
16:21647714 T C 0.049178 7.5791e-06
16:21650045 T A 0.080328 -1.2835e-05
16:21652720 G A 1.725927 -7.6116e-08
16:21659123 T C 0.041780 2.3607e-05
16:21662983 T C 0.072525 -7.2625e-06
16:21669282 G T 0.025091 4.4789e-06
16:21691077 T C 0.174829 -9.1563e-06
16:21710678 T C 0.510235 -4.8650e-05
16:21721014 G A 0.128248 2.1083e-05
16:21722406 G A 0.070383 3.6718e-05
16:21727915 T C 0.040747 1.1230e-06
16:21729214 T C 1.775802 -2.2669e-05
16:21732836 G A 0.256289 -2.0911e-06
16:21734417 G A 0.570439 -4.0811e-05
16:21735579 C G 0.852013 -4.9480e-05
16:21737775 A G 0.060541 -2.8393e-06
16:21947745 T C 0.185658 2.4343e-06
16:21951415 A G 0.381542 -1.8870e-06
16:21955533 A G 0.186171 4.3080e-06
16:21956457 C T 0.044721 1.5856e-05
16:21958485 T C 0.086498 7.4396e-06
16:21966574 G C 1.618081 1.2679e-06
16:21973913 A G 0.041172 3.9926e-06
16:21976762 A G 0.110691 -6.7556e-06
16:21978821 A G 0.185552 2.1162e-06
16:21983194 G A 0.036511 1.2759e-05
16:21984132 C T 0.031724 -9.3895e-06
16:21989716 T C 0.039231 -1.9883e-05
16:21989878 A C 0.188588 2.4389e-06
16:21993515 A G 0.032020 4.2884e-06
16:21995737 T C 0.024254 2.8205e-06
16:21998109 G A 0.027168 6.2500e-06
16:22005528 C T 0.032458 -5.2590e-06
16:22015346 T C 0.329263 -9.2291e-06
16:22021391 T G 0.058678 -1.1726e-05
16:22027448 G A 0.135044 -1.6550e-06
16:22035166 T C 0.023166 -1.3189e-05
16:22043126 T C 0.124784 2.0440e-05
16:22054806 A G 0.180051 1.2790e-05
16:22059169 G A 0.208630 1.8989e-06
16:22063717 C T 0.463865 -1.2221e-05
16:22070596 T C 0.433579 -4.6151e-06
16:22074108 A G 0.432468 -4.3705e-06
16:22087560 C T 0.031765 8.9410e-06
16:22105597 T C 0.235081 -3.3536e-06
16:22116408 G A 0.237705 -9.8773e-06
16:22119904 A G 0.057950 -1.7463e-06
16:22121029 A C 0.022891 -5.2547e-06
16:22123703 A C 0.191546 9.2027e-06
16:22128153 G T 0.025029 -7.5989e-06
16:22133217 C T 0.059157 -1.8340e-06
16:22137603 A G 0.141616 3.4863e-05
16:22141042 G A 0.634614 6.2313e-06
16:22144318 T C 0.517616 -1.1288e-05
16:22148651 G A 0.112116 2.9120e-06
16:22149065 G T 0.021861 2.7330e-06
16:22149688 C T 0.027712 -7.3510e-06
16:22155629 G A 0.328953 -6.6092e-06
16:22157582 A C 0.068472 -9.5743e-06
16:22161286 C A 0.127803 8.8267e-06
16:22171662 G A 0.061217 -4.4638e-05
16:22176032 A G 0.108165 2.2680e-06
16:22178256 A G 0.702913 4.5735e-06
16:22182467 A G 0.144581 9.4061e-06
16:22188103 G A 0.266033 6.3683e-06
16:22191231 A G 0.576226 -1.0037e-05
16:22192896 A G 0.130257 3.7261e-06
16:22196434 T C 0.064777 4.7064e-07
16:22199724 C T 0.444738 -1.2846e-05
16:22200219 A G 0.077771 1.8583e-05
16:22203948 T C 0.442721 -1.2126e-05
16:22205499 G C 0.137961 2.5005e-06
16:22206696 G A 0.599766 -6.0260e-06
16:22210600 A C 0.152285 9.3970e-06
16:22210673 G A 0.136686 -1.9781e-05
16:22219385 C T 0.078237 -9.7448e-06
16:22223509 C T 0.599637 -1.2181e-06
16:22226833 G A 0.121635 1.3242e-05
16:22228607 T G 0.161478 4.4080e-06
16:22231558 A G 0.058990 -7.5193e-06
16:22234500 G T 0.598515 -1.4651e-06
16:22237118 G A 0.147002 -6.7014e-06
16:22237273 G C 0.146549 -6.7545e-06
16:22240040 C T 0.320365 -1.6140e-05
16:22250569 A G 0.566319 -9.4965e-06
16:22255898 T C 0.223185 6.5939e-06
16:22256193 C T 0.120687 -3.6013e-06
16:22260058 A G 0.141698 -4.3382e-06
16:22261697 T A 0.567556 -9.4812e-06
16:22268526 C A 0.231001 -9.3863e-06
16:22272027 A G 0.088586 2.9267e-05
16:22274045 A G 0.182275 1.4224e-05
16:22274136 A T 0.070778 3.0880e-05
16:22276105 A G 0.032033 1.2182e-06
16:22278053 T C 0.051450 1.6997e-06
16:22282004 T C 0.181493 -9.6512e-06
16:22289051 C T 0.026070 1.7576e-05
16:22296486 A C 0.175550 9.8972e-06
16:22298392 A C 0.056770 -2.7815e-06
16:22304253 A G 0.108196 1.0972e-05
16:22309893 T C 0.119983 -1.9715e-05
16:22311550 T C 0.158493 1.8538e-05
16:22315752 T C 0.026719 1.2372e-05
16:22319517 G T 0.116706 6.5742e-06
16:22328486 T C 0.021738 -2.4229e-07
16:22334035 G A 0.051854 7.2483e-06
16:22341482 C T 0.198176 -2.2639e-05
16:22342103 T C 0.262035 3.1402e-05
16:22345191 A G 1.436921 1.9199e-05
16:22348245 G T 0.028705 -1.4319e-05
16:22360030 G A 0.261953 3.2247e-05
16:22376218 T A 0.022585 1.0044e-06
16:22378303 A G 0.182064 1.4678e-06
16:22379458 C T 0.060146 1.4424e-05
16:22390261 C T 0.169525 9.4789e-06
16:22401306 C A 0.075609 -1.1181e-05
16:22416150 G A 0.021286 -6.6901e-06
16:22435811 C T 0.168771 8.8667e-06
16:22713503 A G 0.024526 3.8605e-07
16:22714866 A G 0.360694 -5.7571e-05
16:22716182 T C 0.081473 2.0842e-05
16:22718386 T G 0.083313 1.8406e-05
16:22718938 A G 1.263330 -2.8823e-05
16:22721620 T C 0.149150 3.7413e-06
16:22722308 T C 0.990011 1.7262e-05
16:22729394 C T 0.740798 1.0327e-05
16:22731324 C T 1.493579 4.9407e-05
16:22733143 G T 1.194555 4.3533e-05
16:22735833 A G 0.036351 1.5559e-05
16:22737013 A G 0.232840 -1.6702e-05
16:22737298 C A 0.396691 7.7739e-06
16:22738683 G A 1.221668 6.2095e-06
16:22748228 T C 0.054554 -2.8421e-07
16:22750715 T C 0.250244 -1.1598e-05
16:22752110 A G 1.786984 -1.5495e-05
16:22754554 A G 1.533218 -4.9457e-06
16:22761454 T C 0.024622 -1.6875e-05
16:22761596 A C 0.346384 2.4399e-06
16:22765631 G A 0.020661 -7.6204e-06
16:22773955 A G 0.142667 -6.4976e-06
16:22774476 T C 0.031965 1.0809e-05
16:22777777 A G 0.831954 2.8702e-05
16:22780601 G A 0.121809 -2.4588e-05
16:22784175 T C 1.332999 1.9587e-05
16:22788479 A G 0.104670 -8.8871e-06
16:22788514 C T 0.025118 -3.4522e-07
16:22790864 G C 1.761118 -8.9049e-06
16:22792413 A G 0.032621 -2.3641e-05
16:22794226 G A 0.331316 -8.9558e-06
16:22794729 G A 0.788171 2.9859e-06
16:22795449 A G 0.371502 -2.9361e-07
16:22795540 T C 0.108614 6.3346e-06
16:22798358 A G 0.338048 -1.5150e-05
16:22805420 C T 0.413388 -1.8432e-05
16:22806825 T C 1.355904 3.6246e-06
16:22817421 T C 1.859281 2.6052e-05
16:22818695 G A 0.105507 2.7396e-05
16:22819009 T C 0.188677 7.8939e-06
16:22820098 A G 0.046391 8.7493e-06
16:22820500 G A 1.073834 -2.0315e-05
16:22823367 T C 0.479708 -3.5882e-05
16:22825222 C G 0.279839 -1.8877e-06
16:22826046 G T 0.050113 2.4913e-05
16:22826339 G A 0.747057 1.7813e-05
16:22827517 C A 0.750031 1.8956e-05
16:22827744 T C 0.039125 -1.4644e-06
16:22829458 A G 0.331666 2.5239e-05
16:22831458 G A 0.491584 4.8489e-06
16:22833027 A G 0.868882 4.7039e-05
16:22836761 C T 0.243492 -3.8682e-05
16:22837062 C T 0.283419 1.1456e-05
16:22840855 G A 0.096382 -1.6767e-05
16:22844319 T C 0.273805 -4.9547e-06
16:22844695 C T 0.641373 2.7350e-05
16:22844983 T G 0.063475 -2.3659e-05
16:22845859 A G 0.369710 3.3552e-05
16:22847961 G T 0.113649 3.2440e-06
16:22849597 T C 0.024999 -2.1530e-05
16:22858296 C G 0.240840 -3.0914e-06
16:22859003 A G 0.697610 -8.9153e-06
16:22862335 A G 1.043695 -2.1215e-05
16:22863774 C T 0.028875 -1.6070e-05
16:22863865 T C 0.031802 -7.1219e-06
16:22864092 A C 0.027838 2.6945e-06
16:22867638 A G 0.627852 4.5605e-05
16:22868187 A G 0.101128 -2.6816e-06
16:22870736 G C 0.092149 -2.9087e-06
16:22871393 A G 1.213808 1.2241e-05
16:22874327 T C 0.048373 -4.6773e-05
16:22874928 C T 0.152829 -5.8047e-06
16:22875296 G A 1.808253 -2.6015e-05
16:22877317 G C 0.074429 1.5103e-05
16:22880342 C T 0.107700 2.9702e-06
16:22881640 A G 0.204112 5.9174e-06
16:22891084 T C 0.106707 3.1531e-05
16:22892965 C T 0.732250 2.6984e-05
16:22895009 C T 1.003097 1.8194e-05
16:22896479 C T 0.065773 -2.0168e-05
16:22896710 G A 0.030534 -1.6135e-05
16:22904155 A G 0.214277 -4.8483e-05
16:22910329 A G 0.173452 -1.3040e-05
16:22923747 T G 0.027603 2.1882e-06
16:22928162 A C 0.022180 3.5843e-07
16:22928583 G A 0.034148 -6.5531e-06
16:22930835 C T 0.117437 1.1369e-05
16:22931482 G A 0.818388 5.1164e-05
16:22937117 G A 0.109325 -1.1906e-05
16:22938031 C T 0.231695 -8.6870e-06
16:22938178 G A 0.135877 5.9430e-07
16:22942415 C T 0.789850 2.3419e-05
16:22942949 T C 0.046346 -1.5056e-06
16:22943504 A G 0.034756 -1.0928e-05
16:22944021 G A 0.020161 3.3402e-06
16:22946785 A G 0.088848 -5.9750e-06
16:22948502 A C 1.410682 8.5112e-06
16:22950699 A C 0.633040 2.3875e-05
16:22952322 G A 0.108567 -1.3183e-05
16:22954013 T C 0.137088 8.3288e-07
16:22960331 T C 0.052524 8.3174e-06
16:22961731 T C 0.100757 7.2978e-06
16:22963475 G T 0.084166 -2.2436e-06
16:22965114 T C 0.042379 -5.4235e-06
16:22969044 C G 0.096684 1.4098e-06
16:22969236 G C 0.089555 -1.6502e-05
16:22975897 G A 0.042566 -5.4662e-06
16:22982266 T C 0.534031 -1.4049e-05
16:22985036 T C 1.920774 -2.5699e-05
16:22990413 T C 0.257951 -1.5894e-05
16:23001192 T G 0.128581 -1.0554e-05
16:23009134 T C 1.940248 3.2482e-06
16:23009777 C A 1.403576 -1.0768e-05
16:23011067 A G 0.099322 -2.3501e-05
16:23014125 C T 1.297100 -1.9971e-05
16:23014145 G A 1.146002 -1.5770e-05
16:23031801 T G 0.189751 -2.0196e-05
16:23034306 A G 1.246185 -1.0260e-05
16:23036048 T C 0.126987 1.1119e-05
16:23039016 T C 0.030449 -1.0954e-05
16:23059977 A G 0.079627 1.5795e-06
16:23060484 A G 0.101114 -9.2680e-06
16:23067260 G T 1.565819 -2.1639e-05
16:23077224 C T 0.070203 4.5323e-06
16:23079501 A G 0.145557 -1.2835e-05
16:23079621 T C 0.035096 -1.3715e-05
16:23080634 A C 0.669904 3.4225e-05
16:23082632 C A 0.049464 3.3915e-06
16:23082972 G A 0.195639 -1.4302e-05
16:23083203 G C 0.036239 4.9914e-06
16:23084892 T C 0.608374 5.3866e-06
16:23099939 C A 0.150935 -1.2453e-05
16:23103784 C A 0.044436 -3.7702e-06
16:23125665 C T 0.109784 8.4656e-06
16:23127725 T C 0.204734 2.5728e-06
16:23144022 C T 0.031608 -4.5502e-06
16:23155669 A G 0.067922 -3.0800e-05
16:23156451 C T 1.325234 -3.3707e-05
16:23156717 T C 0.134405 1.1970e-05
16:23183727 C T 0.481925 2.4242e-05
16:23186298 C T 0.149946 -1.9612e-05
16:23191178 C T 0.458874 1.1303e-05
16:23200963 A G 0.020178 1.9950e-05
16:23202116 C T 0.137632 -3.2943e-05
16:23205645 C T 0.049600 -1.9407e-05
16:23211489 T C 0.441722 3.0196e-05
16:23217552 A G 0.087668 3.1371e-06
16:23220755 T C 1.587625 2.0173e-06
16:23230016 T C 0.442745 9.0330e-06
16:23236972 G T 0.082969 -2.1332e-05
16:23240570 A G 0.026566 -3.1773e-05
16:23261412 G T 0.083381 -1.0168e-06
16:23269349 C T 0.453247 1.8268e-06
16:23269956 T C 0.654612 2.7583e-05
16:23270443 A G 0.113112 2.5816e-05
16:23271655 T C 0.303220 3.2522e-06
16:23271996 A C 0.253780 -1.9815e-05
16:23273192 C T 0.086791 5.1501e-06
16:23277662 A G 0.046809 1.3897e-05
16:23277839 T C 0.024978 -1.3327e-05
16:23278676 A G 0.027267 -3.8580e-05
16:23280055 A T 0.341920 2.9596e-05
16:23284198 A C 0.818823 4.6960e-06
16:23285617 T C 0.142813 1.3331e-05
16:23297679 C T 0.250560 7.3034e-05
16:23298749 G A 0.155086 5.4548e-05
16:23305746 C T 0.382477 -4.8532e-05
16:23307304 A G 0.063515 2.2568e-05
16:23307915 G A 0.649019 -2.8264e-06
16:23308856 C T 0.172626 3.3966e-05
16:23312853 G A 0.078672 1.1291e-05
16:23313185 A G 0.078692 8.7088e-06
16:23316248 T C 0.020470 -1.5303e-05
16:23324849 T C 0.213482 1.8973e-05
16:23328322 C A 0.508525 -2.4329e-05
16:23339036 A G 0.097755 9.2999e-06
16:23344872 C G 0.052245 6.9153e-06
16:23347304 G A 0.120881 1.9076e-05
16:23353119 C G 0.176750 1.1005e-05
16:23357424 T C 0.059572 7.3310e-06
16:23360199 C T 1.100866 1.6269e-05
16:23361588 T C 0.020936 -1.4468e-05
16:23362739 G A 0.186161 1.8419e-05
16:23366422 A G 0.771818 7.2153e-06
16:23366528 G C 0.157925 2.5196e-05
16:23369067 A C 0.117168 3.8589e-05
16:23375749 A G 0.084625 2.0353e-05
16:23375921 G A 0.691017 1.0714e-05
16:23378288 A G 0.131740 3.8320e-06
16:23379135 T C 0.067191 -1.1613e-05
16:23379479 C T 1.805238 7.3937e-06
16:23383536 A G 0.469981 7.0764e-06
16:23385030 A G 0.163106 -1.4754e-05
16:23386171 T G 0.042396 -1.6675e-05
16:23387393 A G 0.417165 -5.6775e-06
16:23387647 A G 0.030112 8.5919e-06
16:23391401 A G 0.043790 -2.0070e-05
16:23394399 T C 0.118786 -2.1493e-05
16:23394458 A G 0.119422 -7.3452e-06
16:23399312 C T 0.139264 9.3281e-06
16:23403510 A G 0.381531 2.3719e-06
16:23409440 A G 0.049318 -1.3054e-05
16:23411559 C T 0.040074 -1.7726e-05
16:23415307 T C 0.045935 1.2748e-05
16:23426108 A T 0.045527 -1.5180e-06
16:23446396 C T 0.315905 -3.3142e-06
16:23455864 T C 0.039785 2.7667e-06
16:23457416 C T 0.044616 -8.7761e-06
16:23457583 T C 0.382222 2.7754e-06
16:23478535 A G 0.051925 -6.7330e-06
16:23480294 T C 0.078468 9.5349e-06
16:23489711 G C 1.623313 -5.6058e-06
16:23494073 A G 0.043783 -2.2786e-05
16:23499769 A G 0.022378 1.3879e-06
16:23515125 A G 0.029330 -1.3939e-06
16:23516872 T C 0.028640 4.7219e-05
16:23517300 T C 0.151496 8.2194e-06
16:23530089 C T 1.676786 -8.7024e-06
16:23533111 T C 0.199379 -3.9577e-06
16:23534365 C T 0.048162 1.8344e-05
16:23540237 C T 1.628338 -3.4674e-06
16:23540362 C T 0.027192 6.5002e-06
16:23540450 G T 0.021164 -4.7479e-06
16:23544061 T C 0.055777 -2.8072e-05
16:23557375 C G 0.037575 2.5090e-05
16:23560328 C T 0.180204 1.5557e-05
16:23570374 T C 0.032506 2.1322e-05
16:23575689 G A 0.331024 -5.2460e-05
16:23577630 A C 0.886460 -1.2045e-05
16:23578434 G A 0.037272 -9.1662e-06
16:23583111 C T 0.292089 -4.9755e-07
16:23583793 G A 0.036616 -3.6934e-06
16:23589847 T C 0.194310 1.1839e-05
16:23598784 G C 0.039747 -1.1178e-06
16:23600013 A G 0.144152 -2.7781e-05
16:23603575 A G 0.022983 2.7335e-06
16:23606895 T G 1.645409 -5.0284e-05
16:23607779 A G 0.047445 6.5731e-06
16:23608597 T G 0.025233 3.1413e-06
16:23615765 T C 0.059463 5.7706e-06
16:23624526 C A 0.028790 -1.0244e-05
16:23634026 G A 0.550251 5.5355e-06
16:23634293 T C 0.043314 8.3946e-06
16:23638461 G C 0.026804 1.1656e-05
16:23640467 A G 0.466360 1.4403e-05
16:23641461 G C 0.059436 2.2275e-06
16:23646191 C T 0.172089 -7.7252e-06
16:23646857 G A 0.046122 -9.8328e-06
16:23655054 G C 0.025182 -1.0687e-05
16:23662796 G A 0.266080 5.7167e-05
16:23669290 T C 0.322847 7.9709e-06
16:23670597 A G 0.415186 5.0847e-05
16:23676875 G A 0.024414 -9.5428e-06
16:23687156 G A 0.152016 1.1678e-06
16:23692405 G A 0.443381 3.9868e-05
16:23692563 A G 0.048978 -1.0052e-05
16:23693770 G T 0.513230 4.7852e-05
16:23709026 C T 0.087987 1.3679e-05
16:23711925 G C 0.515128 7.6302e-05
16:23712448 T G 0.494542 3.9119e-05
16:23712903 A G 0.102440 -2.7061e-05
16:23713395 T C 1.211962 9.5707e-06
16:23714311 C T 0.162342 2.0114e-05
16:23720652 T C 0.057834 -4.5737e-06
16:23721395 G A 0.179473 -1.2993e-05
16:23723611 C A 0.047519 5.6410e-06
16:23725721 G A 0.312403 5.2982e-06
16:23726017 C T 1.303444 2.7377e-06
16:23728874 G T 0.025645 1.0083e-06
16:23739773 G C 0.037313 4.4838e-05
16:23739988 A G 0.414156 -1.1816e-05
16:23743126 G T 0.032094 1.4330e-06
16:23743677 T C 0.639085 2.0132e-05
16:23744270 G A 1.112306 1.2955e-05
16:23746670 T G 0.039914 5.4532e-05
16:23753043 T C 0.098054 -3.5830e-06
16:23755627 A G 0.207226 2.0333e-05
16:23764268 T C 0.059276 -4.4150e-05
16:23765573 G A 0.443990 -1.5647e-05
16:23768481 T C 0.030235 3.6298e-05
16:23778191 T C 0.623211 -2.4646e-07
16:23786141 T G 1.066722 -1.9622e-05
16:23792157 G A 0.854185 -1.7755e-05
16:23795518 T G 0.051320 1.7958e-05
16:23796463 A G 0.043589 1.9810e-06
16:23797412 C A 0.443044 -1.4591e-05
16:23799078 C T 0.032217 5.0567e-06
16:23804468 A C 0.025478 1.0658e-05
16:23808588 T C 0.088018 -1.7562e-05
16:23809174 T C 0.100910 -1.7651e-05
16:23811872 A G 0.026699 8.4734e-06
16:23811893 T C 0.030126 1.4359e-05
16:23815361 T C 0.055954 -8.4742e-06
16:23817274 C T 1.966876 -2.1832e-06
16:23818502 C T 1.008408 -1.7363e-05
16:23822177 A G 0.127480 9.1983e-07
16:23824628 A G 0.234302 -7.0456e-06
16:23824906 T G 0.030554 7.0201e-06
16:23828081 A G 0.362343 -1.4142e-06
16:23833295 C T 1.893382 -2.7563e-05
16:23838158 A G 0.039435 -1.0732e-05
16:23839768 T C 0.031289 -8.4808e-06
16:23845860 T G 0.070077 9.6141e-06
16:23846465 T C 0.078502 -2.0368e-07
16:23849035 C T 1.492651 -6.4244e-06
16:23856804 G A 1.145859 -6.7857e-06
16:23858015 A G 0.092285 8.4055e-06
16:23860408 G T 0.051133 -4.3225e-06
16:23865532 C A 0.402009 -9.3105e-06
16:23877606 G A 1.883899 -2.8223e-05
16:23879721 A G 0.068571 -5.7299e-06
16:23880064 T C 0.841565 -8.5686e-07
16:23880480 A G 1.046187 -1.7491e-05
16:23883654 T C 0.322028 1.9890e-05
16:23885528 T C 0.415870 -7.1809e-06
16:23887804 G A 0.074789 -3.9006e-06
16:23890688 C T 1.527108 -2.9802e-05
16:23900716 C T 0.103593 -1.2572e-05
16:23903156 T G 0.477978 -1.0231e-05
16:23910415 A G 0.087651 -1.6429e-05
16:23912136 A C 1.200467 -2.2634e-05
16:23917335 A G 1.882920 -1.1073e-05
16:23923113 T C 0.074449 -3.0845e-05
16:23933608 A G 0.068088 -1.2100e-05
16:23943047 T C 0.095518 -4.3183e-05
16:23947611 A C 0.638293 1.5473e-05
16:23954074 G A 1.968069 -5.9029e-06
16:23954128 C T 0.099125 2.9001e-05
16:23964004 C T 0.238358 1.0644e-04
16:23964092 C A 1.296811 -3.0468e-05
16:23964858 A T 1.891144 -1.8379e-05
16:23970677 C T 0.189428 -2.5063e-05
16:23972171 A G 0.025240 8.0890e-06
16:23975608 C G 0.060765 -2.3688e-06
16:23976293 G A 0.717159 3.9077e-06
16:23978178 A G 0.894187 -1.3641e-05
16:23985814 T C 0.153046 1.8863e-05
16:23985900 G A 0.199678 1.8655e-05
16:23988755 C T 1.906855 -2.1953e-05
16:24001243 A G 0.028545 -2.4628e-05
16:24001268 T G 0.024013 1.6649e-05
16:24006879 C T 0.044572 2.5061e-05
16:24011167 C T 0.887595 -1.5287e-05
16:24013523 T C 0.042076 -2.1797e-06
16:24014087 A G 0.158177 1.3144e-06
16:24014477 G T 1.159193 -9.1750e-06
16:24016101 A C 0.120010 1.2252e-05
16:24017302 A G 0.042593 -2.0354e-05
16:24017650 T C 0.063203 3.6865e-06
16:24018178 A G 0.071563 5.6226e-06
16:24018286 C T 0.085002 -1.1133e-05
16:24018670 A G 0.062581 4.6418e-06
16:24019708 A G 1.424468 -1.7384e-05
16:24019723 T C 0.028314 -1.8696e-06
16:24023216 T C 0.658260 -1.9439e-05
16:24023318 T G 0.064770 -1.0076e-05
16:24023626 T C 0.063998 -1.1098e-05
16:24024713 G A 0.078995 2.2108e-05
16:24025666 T C 0.468975 -2.7176e-05
16:24027117 G A 0.043212 -6.2464e-06
16:24030329 A C 0.065304 2.4251e-06
16:24032893 C T 1.059963 -1.3984e-05
16:24035319 G A 0.027141 2.6762e-06
16:24036844 G A 0.775469 3.4973e-06
16:24041856 A G 0.098030 2.3642e-05
16:24043787 C T 1.950764 -9.1986e-06
16:24048864 G A 0.160383 1.8275e-05
16:24054537 G A 0.461132 1.0817e-05
16:24056677 A G 0.178695 1.6125e-05
16:24059129 C T 0.443221 -7.4240e-06
16:24062218 T C 0.082813 -5.9748e-06
16:24069064 C T 0.489928 -2.7873e-05
16:24071939 C T 0.021075 -9.8082e-06
16:24080464 C T 0.134701 -2.4898e-05
16:24088169 A G 0.076265 1.3583e-05
16:24088905 C T 0.183305 -5.8436e-05
16:24097573 T C 0.092434 -1.3192e-06
16:24097950 T C 0.050005 -6.1093e-06
16:24098429 T C 0.085084 -1.1247e-05
16:24098527 G A 0.131791 -9.4811e-06
16:24102182 G A 1.227567 -1.4992e-05
16:24102650 G A 0.048981 1.5986e-05
16:24107904 A G 0.121207 3.5348e-06
16:24115486 G T 1.072008 -3.5481e-05
16:24116026 A C 1.325951 -3.2682e-05
16:24117817 C T 0.132875 4.8666e-07
16:24125738 C T 0.132253 4.4033e-06
16:24126392 A G 1.135439 -3.7471e-05
16:24128775 G T 0.050705 6.8376e-06
16:24132273 A G 0.093230 -1.4986e-05
16:24132385 G A 0.423744 -2.1349e-05
16:24132569 G A 0.680067 -1.8635e-05
16:24134270 A G 1.111994 -4.1120e-05
16:24135861 G A 0.067595 3.7557e-07
16:24137448 G A 0.978676 1.2852e-05
16:24137552 G A 0.172065 7.5618e-06
16:24142307 C T 0.642906 -6.5078e-06
16:24144738 G A 0.026706 -6.5247e-06
16:24154396 C T 0.121731 -3.6566e-06
16:24156946 C T 0.211748 -1.5462e-06
16:24157930 G A 0.028004 -1.1861e-05
16:24164042 T G 0.138091 4.7627e-06
16:24166340 T C 0.054632 -2.8330e-06
16:24172949 G A 0.418365 -2.1809e-05
16:24177999 C T 0.032271 -1.0096e-05
16:24195318 G T 0.151486 1.7576e-05
16:24197520 G A 0.652025 -3.0683e-05
16:24197602 G A 1.960810 1.5241e-05
16:24198353 A G 0.051218 3.3437e-06
16:24199852 T C 0.101610 1.5756e-06
16:24203935 A T 0.056400 1.3635e-05
16:24207753 A G 0.229753 1.1211e-05
16:24208488 A G 0.414013 9.4261e-06
16:24210196 A G 0.022643 2.2719e-05
16:24212402 T C 0.338680 -1.9285e-05
16:24212471 T C 0.078855 6.4250e-06
16:24213587 C T 0.258591 -2.3452e-05
16:24228393 G A 0.144540 -1.5479e-05
16:24229193 T G 0.024020 8.0437e-06
16:24231252 A G 0.045636 -1.2850e-05
16:24232929 A G 0.057294 -1.2077e-05
16:24234898 C T 1.664777 -1.0643e-05
16:24237563 A C 0.683436 1.5490e-05
16:24240759 G A 0.333346 5.2615e-07
16:24245155 C A 1.399697 -1.1175e-05
16:24249377 G A 0.168563 6.0769e-06
16:24252155 A G 0.816297 2.3147e-06
16:24256514 C T 0.089307 6.8550e-06
16:24257014 T C 0.109522 -1.6635e-06
16:24261165 C T 0.551944 -5.4256e-06
16:24264538 A G 1.048097 5.5305e-06
16:24265881 G T 0.037646 -2.6909e-05
16:24266173 C A 0.495670 1.1175e-05
16:24268748 T G 0.050742 1.4587e-05
16:24269774 G A 0.034515 -7.2989e-06
16:24286403 A G 0.087355 7.1887e-06
16:24286659 C T 1.905934 1.0791e-05
16:24293285 C A 0.440814 3.1736e-06
16:24301165 A G 1.376282 1.4631e-05
16:24302727 G A 0.075445 6.6245e-06
16:24304351 T C 0.037561 -1.2268e-05
16:24306595 G A 0.047744 -7.1362e-06
16:24307303 C T 0.080249 1.7348e-06
16:24308825 T C 0.894109 -9.3759e-06
16:24309108 C T 0.367796 1.7926e-05
16:24309956 T C 1.203401 1.5195e-05
16:24309989 C T 0.199145 1.5520e-05
16:24310100 G A 0.220842 -1.0736e-05
16:24310282 G A 1.005147 2.3979e-06
16:24310882 A G 0.647126 3.3462e-06
16:24311577 A G 0.071712 5.5546e-06
16:24314527 A G 0.061207 -5.8171e-06
16:24315647 T C 0.053574 -1.3121e-05
16:24317856 G C 0.453496 2.2823e-06
16:24323432 C A 0.763604 -5.9767e-06
16:24326258 T C 0.479011 2.4690e-05
16:24330095 C T 1.333764 -3.2593e-05
16:24338109 T C 0.302316 -8.9848e-07
16:24338224 C T 1.460401 -1.1434e-05
16:24346119 C T 0.461366 -2.8345e-05
16:24351975 G A 0.362373 1.5135e-05
16:24352368 T G 0.203204 1.1239e-05
16:24358244 G A 0.051834 -9.3419e-06
16:24359043 T C 1.142174 3.1026e-07
16:24360519 C T 0.040689 -1.8386e-05
16:24363135 G A 0.682154 -2.3907e-07
16:24363487 A G 0.031717 1.1332e-06
16:24364758 A C 0.068003 -4.9164e-06
16:24365712 A G 0.210735 -4.8064e-06
16:24366516 G C 0.286115 9.3070e-06
16:24367577 A G 0.101199 8.5436e-06
16:24367592 A G 0.817834 -6.2704e-06
16:24367737 A C 0.894187 8.8162e-07
16:24368849 A G 0.939997 -2.1521e-05
16:24370251 A G 0.448311 -2.6390e-06
16:24370334 C A 0.352959 -4.8303e-06
16:24373769 G C 0.371546 -1.7394e-05
16:24373903 A G 0.501661 1.7292e-06
16:24381141 A G 0.443660 1.1367e-05
16:24381689 G T 0.284473 -2.4331e-05
16:24382487 A G 0.175064 6.9616e-06
16:24382587 G T 0.458616 -2.2828e-06
16:24390603 T C 1.474105 -9.7211e-06
16:24393039 A G 0.032740 8.9575e-06
16:24406480 A G 0.964564 -1.3688e-05
16:24410755 A G 0.097599 4.6507e-05
16:24414981 C T 0.058100 1.1165e-05
16:24415543 G A 0.302319 -1.7188e-05
16:24415808 A G 0.366518 6.8528e-06
16:24429880 G A 0.084652 6.6694e-07
16:24430286 C T 1.074392 -2.3338e-05
16:24433058 C T 0.095117 -2.1508e-06
16:24434692 T C 0.035396 -9.4109e-06
16:24443165 T C 0.377686 -1.6818e-05
16:24447565 C A 0.036647 2.7347e-06
16:24453050 A C 0.485835 -4.4680e-05
16:24453703 G T 1.017944 1.7293e-05
16:24457121 T G 1.255568 -3.3294e-06
16:24460858 T C 0.370108 -4.9659e-05
16:24464188 A G 0.020243 7.4503e-07
16:24472492 G A 0.104242 -5.7198e-06
16:24478188 C A 0.047213 1.8429e-05
16:24485782 A G 0.108227 2.5167e-05
16:24486405 C T 0.106170 7.1892e-06
16:24486638 G C 0.455624 2.9699e-05
16:24488454 A G 0.192291 1.2980e-05
16:24492921 C T 0.720453 -1.3301e-05
16:24495413 G A 0.024649 -2.5628e-06
16:24498673 A G 0.325893 7.8045e-06
16:24500514 G T 0.636624 4.5403e-05
16:24501292 C A 0.026311 6.5640e-06
16:24507156 A G 0.209276 -1.4125e-05
16:24507187 G T 0.692466 4.3725e-05
16:24509583 T C 0.104453 4.9493e-05
16:24509620 G A 0.116141 3.3406e-05
16:24510604 C T 1.268885 -8.8501e-07
16:24523792 C T 0.233422 -2.0971e-05
16:24531387 T C 0.071175 1.7018e-05
16:24531718 C T 0.209599 3.5414e-05
16:24536229 C T 0.105143 1.3941e-05
16:24537491 G A 0.070642 -3.7499e-05
16:24539793 T C 1.028640 4.6346e-05
16:24545938 A G 0.152744 -6.4111e-06
16:24558192 G A 0.277874 3.4896e-05
16:24577520 G T 0.197557 2.1892e-05
16:24584302 G A 0.268596 4.0029e-05
16:24594291 T C 0.338272 6.7731e-06
16:24597169 T C 0.183777 2.7644e-05
16:24599909 A G 0.412585 3.3073e-05
16:24603166 G T 0.391037 3.2292e-05
16:24605211 G A 0.038540 -3.7797e-07
16:24614742 A G 0.266896 -4.0937e-06
16:24618285 C T 0.553532 1.9870e-05
16:24618317 C T 0.166958 -7.4761e-06
16:24621348 A G 0.575974 -2.3409e-05
16:24622748 A G 0.072056 1.3191e-05
16:24624206 T C 0.522709 -1.4672e-05
16:24628913 C T 0.258200 7.5609e-06
16:24631030 C T 0.033896 1.9612e-05
16:24634224 T C 0.119344 -6.9113e-06
16:24636363 T C 0.166941 -2.8484e-05
16:24643990 T C 1.202028 4.1928e-06
16:24647444 T C 0.063114 5.2775e-06
16:24650459 T C 0.950227 -9.8777e-07
16:24653315 C T 0.256581 1.1001e-05
16:24653520 G A 0.046163 -1.3164e-06
16:24655265 A C 0.864507 9.6650e-06
16:24658128 G A 0.043460 8.0847e-06
16:24662353 T C 0.112194 2.6270e-06
16:24667099 C A 0.028004 7.2290e-08
16:24670759 T G 1.552407 8.8214e-06
16:24673898 A G 0.188258 4.8300e-05
16:24681046 C T 0.027926 -6.9694e-06
16:24686485 T C 0.169236 -1.8214e-05
16:24686648 A G 1.012321 -9.9335e-06
16:24687305 G A 0.241445 -1.6630e-05
16:24700467 T C 0.062924 5.0209e-06
16:24711214 C T 0.121459 -1.3118e-06
16:24711319 C T 1.394760 2.6404e-05
16:24712400 A G 0.059324 3.6237e-06
16:24713220 A G 0.783425 1.4929e-05
16:24720764 G C 0.140800 1.5047e-05
16:24734366 A G 0.022150 -1.1605e-05
16:24747504 G A 0.034297 3.2385e-05
16:24762913 T C 0.098217 1.0008e-05
16:24769508 C T 0.062615 1.1019e-05
16:24770598 C A 0.223192 -8.2218e-06
16:24770744 G A 0.040016 -1.0909e-06
16:24771239 A G 0.065178 -1.0742e-05
16:24774430 G A 0.028372 -2.6534e-06
16:24787195 A C 1.184124 -2.1490e-05
16:24788549 A G 0.026848 2.5887e-06
16:24790161 G T 0.038085 2.6764e-05
16:24800897 T C 0.022143 2.7892e-06
16:24801468 G C 0.022367 3.4143e-06
16:24801979 T C 0.561236 6.2645e-09
16:24802331 T C 0.098676 -7.4171e-06
16:24814237 T C 0.027209 -7.8330e-06
16:24831727 T C 0.390116 -2.5236e-05
16:24832408 T G 0.539698 -2.8647e-05
16:24834233 T C 0.249278 2.8801e-05
16:24844403 G A 1.022786 -2.1935e-05
16:24856775 A G 0.390558 -2.1231e-05
16:24861727 C T 1.842323 1.4076e-07
16:24866174 A G 0.251900 4.9551e-06
16:24867422 T G 0.374643 1.6688e-05
16:24881192 A C 0.443129 3.0018e-05
16:24882493 T G 0.269048 -2.5394e-05
16:24886492 A G 0.040896 -5.9874e-06
16:24886893 T G 0.661055 -1.9931e-05
16:24888593 G A 0.271619 -1.4899e-06
16:24888646 C T 0.764161 -2.7116e-06
16:24898588 C A 1.019216 6.4883e-06
16:24911370 C A 0.512928 -2.5823e-05
16:24913713 A G 0.287802 -7.0487e-06
16:24917344 A G 1.364910 -6.7969e-07
16:24918048 T C 0.895619 1.3255e-05
16:24923655 G C 1.029391 1.6081e-05
16:24950880 T C 0.023816 -3.6219e-06
16:24953092 T C 0.032169 1.7860e-05
16:24954723 G A 0.858615 2.2124e-05
16:24955044 T C 0.026661 -6.2204e-06
16:24955183 C T 0.127776 -8.9171e-06
16:24955846 G A 0.021018 -1.0036e-06
16:24970512 T C 0.065423 1.1344e-05
16:24978516 T C 0.022320 -2.0433e-06
16:24985091 T C 0.031459 1.6160e-05
16:24988133 G A 1.629113 2.0982e-05
16:24992961 G A 0.055268 1.1207e-05
16:25002835 T C 0.147141 9.7502e-06
16:25007549 T G 0.152710 -1.3815e-05
16:25009426 A G 0.054686 1.0877e-05
16:25014494 G A 0.126439 -1.5773e-05
16:25020165 T C 0.781014 -3.2992e-06
16:25025166 A C 0.077067 -6.5776e-07
16:25028055 G A 0.134347 2.0610e-05
16:25042983 G A 0.746825 1.1585e-06
16:25046479 C T 0.121027 1.4705e-05
16:25048036 C T 0.701540 1.1000e-05
16:25051141 C G 0.515053 -4.0272e-05
16:25052986 A G 0.062271 -1.3086e-05
16:25059620 C A 0.242033 -1.9286e-05
16:25059971 G A 0.236206 -2.2287e-05
16:25062805 T C 0.820041 -2.0176e-06
16:25066457 A G 1.761856 2.2844e-05
16:25068754 C T 0.913566 2.6416e-05
16:25073030 A G 0.118212 2.7559e-05
16:25073063 T C 0.355924 1.6289e-06
16:25073173 A G 1.563432 -1.8450e-05
16:25078740 G T 0.722432 4.7278e-05
16:25079459 A G 0.066790 -8.2181e-06
16:25079873 A G 0.126038 1.0002e-05
16:25081156 A C 0.254205 -3.8790e-05
16:25082284 C T 1.803973 1.0698e-05
16:25085079 A G 0.596356 1.5969e-06
16:25085213 G C 0.591545 1.9372e-06
16:25087716 G A 0.023047 1.9910e-05
16:25088183 T C 0.140229 3.8138e-05
16:25094379 C A 0.605250 -7.2028e-07
16:25097500 G T 0.940211 5.5133e-06
16:25098122 G A 0.045326 -9.6076e-06
16:25099418 A G 0.155063 -1.3583e-06
16:25100322 A C 1.682440 1.2207e-05
16:25100690 T C 0.246919 2.7460e-06
16:25101251 T C 0.970357 -5.3943e-05
16:25101902 C G 0.050834 1.3083e-05
16:25104841 C T 0.053272 -2.8622e-05
16:25105094 C A 1.065671 8.2061e-05
16:25116730 A G 0.459200 1.2062e-05
16:25121277 C T 0.462036 8.0324e-06
16:25121358 T C 0.594432 -4.2533e-05
16:25129290 C T 0.287316 -1.0141e-05
16:25134368 T C 0.067718 -6.4847e-06
16:25145766 A G 0.189302 2.7017e-05
16:25153138 A G 0.047414 -7.8907e-06
16:25154632 A G 0.440920 -4.0122e-05
16:25168923 G A 0.077275 -1.2929e-06
16:25175122 A G 1.475356 3.7509e-05
16:25192751 C T 0.241119 -5.8258e-05
16:25201271 G A 1.590427 7.3931e-06
16:25201739 T C 0.714843 -2.0359e-05
16:25211385 C A 0.782826 1.7738e-05
16:25215807 C T 0.111579 -2.5957e-05
16:25215905 G A 0.024370 1.0564e-05
16:25224627 T G 0.650383 1.2525e-05
16:25229355 A G 0.059956 1.6881e-05
16:25233725 A G 1.016027 -1.3317e-05
16:25236463 A G 0.405432 -3.7606e-05
16:25236612 T G 0.336140 -2.2177e-06
16:25238420 A G 0.052112 -3.9925e-06
16:25239809 A G 0.062050 1.0667e-05
16:25244733 C T 0.144088 -5.5568e-06
16:25245150 G A 0.062434 -2.6271e-05
16:25245441 A G 1.038938 -1.1363e-05
16:25246531 C T 0.274699 2.7346e-05
16:25249257 G A 0.319838 3.1054e-05
16:25255242 A T 0.234023 6.1729e-06
16:25258269 A G 0.031897 -9.2657e-06
16:25258450 C T 0.035848 1.2337e-05
16:25258655 G A 0.129520 2.5737e-05
16:25263278 A G 0.441086 -2.9622e-05
16:25265791 G A 0.129669 2.7503e-05
16:25268368 G A 0.691582 -4.4973e-05
16:25271815 T C 0.128948 -7.4554e-05
16:25277267 A G 1.672526 6.0027e-05
16:25298784 C T 0.227870 2.8295e-06
16:25302716 G A 1.566006 3.1540e-05
16:25307841 T G 0.119946 -1.4525e-05
16:25330903 C A 0.973968 9.8861e-06
16:25331120 T C 0.049879 -7.7516e-06
16:25333297 A G 0.104337 1.7461e-05
16:25336617 G A 0.227496 1.1646e-06
16:25336672 G T 0.024299 -4.4175e-06
16:25350150 C T 1.831219 -4.4943e-06
16:25350540 A G 1.701261 3.8047e-05
16:25371533 G A 0.271945 -1.6656e-05
16:25382001 A G 0.282399 4.7347e-05
16:25385949 A C 0.066001 1.0931e-05
16:25389427 C T 0.041383 1.6145e-05
16:25410171 G A 0.044949 -3.9148e-05
16:25412188 G A 0.074691 1.4511e-05
16:25412366 G A 1.848555 -2.9423e-06
16:25413230 C T 0.315412 4.1621e-05
16:25416423 G T 0.044718 -1.9862e-05
16:25420961 T G 1.585324 1.1514e-05
16:25437051 T C 1.891253 5.1462e-06
16:25439110 T C 0.149361 7.8821e-07
16:25453505 C T 1.399469 -6.0943e-06
16:25455530 T C 1.398320 -4.5735e-06
16:25459050 T C 0.125198 -3.4704e-05
16:25463186 T C 1.407639 -1.8954e-05
16:25469105 C T 0.946126 -7.5013e-05
16:25469176 C T 0.059456 3.5541e-05
16:25469730 G A 1.211670 7.9115e-06
16:25470134 G A 0.504928 -4.2196e-06
16:25474027 T C 0.194392 4.0288e-05
16:25474268 C T 0.167298 -3.2283e-05
16:25477950 C T 1.127453 2.2733e-05
16:25478061 A G 0.042046 8.2856e-06
16:25486225 T C 1.059476 3.0853e-05
16:25487513 T C 0.245845 -2.7142e-05
16:25494661 A G 0.042909 3.3954e-06
16:25496994 G A 0.020766 -3.0794e-05
16:25501199 G A 0.031717 1.3041e-05
16:25501405 T C 0.037901 1.8340e-05
16:25522020 A G 0.037473 1.7440e-05
16:25524323 T C 0.190135 9.6879e-08
16:25525470 G T 0.023258 -8.9159e-06
16:25529200 G A 0.075469 1.4277e-05
16:25544451 A G 0.890577 8.9989e-06
16:25547411 A G 0.073385 -5.9676e-07
16:25551634 C T 1.129278 1.8620e-05
16:25552498 C A 0.055302 1.0253e-05
16:25565576 C T 0.448073 -1.0036e-05
16:25577227 C T 0.246759 1.8856e-05
16:25580892 G A 0.107479 1.1416e-05
16:25584578 A G 0.160791 6.8116e-06
16:25587663 T C 0.088052 8.7649e-06
16:25588998 C T 0.049202 -1.3902e-05
16:25592542 G A 0.060415 5.9706e-06
16:25596637 T C 0.440311 2.4126e-05
16:25597002 A G 0.032747 -1.7494e-05
16:25599995 C A 1.074609 -2.2885e-06
16:25604803 T C 0.045367 4.2384e-06
16:25606012 A G 0.044004 1.6619e-05
16:25607731 C T 0.430815 3.9023e-05
16:25610554 G A 1.483441 3.3552e-05
16:25611984 G A 0.054016 1.0799e-05
16:25616753 T C 0.056315 -3.7307e-06
16:25617356 A G 0.042800 -2.2743e-05
16:25617424 G A 0.075167 -3.3805e-05
16:25620959 C A 0.279217 5.0999e-05
16:25621869 G A 0.428034 2.3457e-05
16:25630744 T G 0.031115 3.3966e-05
16:25633827 T C 0.083061 -1.5598e-05
16:25634054 T G 0.030918 -1.1345e-05
16:25635613 A G 0.049644 -1.5679e-05
16:25645683 C T 0.386682 6.6351e-05
16:25645763 G A 0.066824 -7.2160e-06
16:25647567 T C 1.522951 -5.4839e-07
16:25649027 G A 0.063182 -1.0323e-05
16:25649593 C T 0.428755 3.9165e-05
16:25655787 A G 1.142089 2.1124e-05
16:25659461 C G 0.065838 1.0371e-05
16:25661935 T C 0.181547 -1.9553e-05
16:25663013 A G 0.177138 2.9377e-05
16:25668441 G A 0.075581 -9.0003e-06
16:25672379 T C 1.696297 -1.8131e-05
16:25678649 C T 0.067058 5.1854e-06
16:25694523 T C 0.103868 -4.5826e-06
16:25703337 T C 1.625425 2.0212e-05
16:25707092 G A 0.753472 6.0543e-05
16:25711386 C T 0.649941 -6.2598e-06
16:25711472 T C 0.040244 1.5672e-05
16:25714597 T C 0.718658 1.1045e-06
16:25715220 T C 0.023347 -3.6354e-06
16:25716984 C A 0.060908 -1.8227e-05
16:25718318 T C 0.129639 -1.1275e-05
16:25718467 T C 0.080464 2.9873e-06
16:25723148 A C 0.458857 5.4845e-06
16:25726770 A G 0.110926 -9.2953e-06
16:25727385 T C 0.177665 -2.5282e-05
16:25727430 G A 0.281152 -1.4744e-05
16:25727441 A G 1.145410 2.2760e-05
16:25728017 T C 1.355744 2.0981e-05
16:25728504 A G 0.730683 7.8477e-06
16:25732537 A C 1.590675 6.2368e-06
16:25732840 T C 0.174302 -8.6944e-06
16:25734920 C A 0.278789 3.4334e-06
16:25737818 C A 0.022806 3.0090e-06
16:25738140 A G 1.844805 2.2044e-05
16:25739277 T C 1.563640 1.1541e-05
16:25739789 G A 1.211197 -2.5335e-05
16:25742601 T C 0.045116 -1.8346e-05
16:25745129 A G 0.063770 2.1855e-05
16:25745643 A G 0.055675 -4.5936e-06
16:25753011 G A 1.203364 -1.6139e-05
16:25753082 T G 0.023540 -2.5327e-05
16:25753981 T C 1.808689 4.5242e-06
16:25754031 T C 0.086658 -2.0370e-05
16:25757243 C T 0.087678 -3.3221e-06
16:25761000 A G 0.077020 -4.3031e-07
16:25770655 C T 1.129945 -1.0536e-05
16:25773810 G A 0.275352 2.8222e-05
16:25776031 C T 0.072845 -2.9342e-05
16:25776098 G C 0.060782 -1.2516e-05
16:25776919 G A 1.039550 -1.9918e-05
16:25777028 A C 1.299694 6.7165e-06
16:25779427 G A 0.765637 -3.9814e-05
16:25780003 A G 0.236131 -5.1368e-06
16:25780264 T C 0.044963 -5.8418e-06
16:25781559 G A 0.627587 3.1380e-06
16:25781770 G A 0.061217 7.9270e-06
16:25784598 G T 1.485192 -1.2687e-05
16:25785149 T C 0.295812 -2.8421e-05
16:25785949 T G 0.070298 -1.0800e-05
16:25789337 C G 0.097425 7.0268e-06
16:25790235 G T 0.032353 -1.3459e-05
16:25792741 A G 0.325424 1.0456e-05
16:25797077 A G 1.164976 6.6824e-06
16:25798729 T G 0.032394 -1.4488e-06
16:25798821 C G 0.041808 2.2887e-06
16:25805517 G C 0.082395 -8.6393e-06
16:25806206 C T 0.738033 -7.5960e-05
16:25806661 A C 0.345225 2.6095e-05
16:25807868 T C 0.186841 -1.1338e-05
16:25811885 C T 0.775190 1.8723e-05
16:25813409 A G 0.599314 5.8226e-05
16:25815167 A G 0.421092 1.6119e-05
16:25823792 C T 0.250805 1.2951e-05
16:25824969 T C 0.044232 -1.2511e-06
16:25826019 C A 0.486719 1.9438e-06
16:25826039 C G 0.037452 -8.2709e-06
16:25828514 G A 0.582968 -6.4064e-05
16:25837102 G A 0.077162 2.2464e-07
16:25838644 T G 0.119011 2.4625e-05
16:25842017 T C 0.483288 8.9593e-06
16:25842305 G C 0.057022 8.5347e-06
16:25842430 T G 0.143952 1.4083e-05
16:25843599 G A 0.104592 3.8608e-06
16:25843864 T C 0.252331 1.8651e-05
16:25846988 A G 0.129421 1.6303e-05
16:25851191 G A 0.805170 4.2959e-05
16:25853078 G A 0.044262 -4.2664e-06
16:25853605 T C 0.174085 -1.8417e-05
16:25854365 A C 0.313766 6.3379e-07
16:25854816 T C 0.074201 -5.6758e-06
16:25879054 A G 0.097782 8.2289e-06
16:25881959 T C 1.351875 1.5450e-05
16:25889289 T G 0.625442 1.1011e-05
16:25889620 A G 1.289135 1.9099e-05
16:25890427 G A 0.116124 -8.5673e-06
16:25893809 C T 0.043242 -8.4982e-06
16:25893841 C G 1.442878 5.1781e-05
16:25896824 T G 0.156361 -1.7402e-06
16:25898472 A G 0.149868 -3.3655e-06
16:25899657 G A 0.513033 -1.1267e-05
16:25900824 A T 0.528492 4.3125e-05
16:25902499 A G 1.196588 3.1698e-05
16:25902545 G A 0.122479 3.5356e-06
16:25907636 T C 0.369126 3.3616e-06
16:25910752 G A 0.584926 2.0375e-05
16:25911304 C A 0.306443 1.8908e-05
16:25912138 G T 0.037391 -1.4256e-06
16:25912253 T C 0.707275 -1.7610e-05
16:25917524 T C 0.708975 -2.2030e-05
16:25921098 C T 0.319648 9.0693e-06
16:25921444 T C 0.250132 -1.4578e-05
16:25924212 A G 1.203972 4.1400e-06
16:25927315 G T 0.441525 2.9787e-05
16:25930873 A G 0.049705 -2.9566e-06
16:25936917 A G 0.031125 2.1019e-05
16:25937070 T G 0.212669 -3.2174e-05
16:25939040 A G 0.187850 3.9676e-06
16:25944700 G A 1.125640 -5.8333e-06
16:25945837 T C 0.053404 -2.7280e-05
16:25959989 C A 0.392513 -2.8982e-05
16:25961377 A G 0.571119 -2.7941e-05
16:25963612 C T 0.080192 1.9345e-05
16:25963903 A G 0.053092 -3.9401e-07
16:25970032 C T 1.546328 -1.4641e-05
16:25970232 C T 0.980937 2.6480e-06
16:25972091 C T 0.071451 1.0688e-05
16:25977900 A G 0.203479 1.0863e-05
16:25979726 A G 0.064906 2.4162e-05
16:25983504 A G 0.257713 2.2639e-05
16:25987493 A G 0.285854 7.5368e-06
16:25989990 C T 1.881006 5.5896e-06
16:25992186 A G 1.718872 -3.9391e-06
16:25994436 G A 0.160271 1.0798e-05
16:25995418 T C 0.600279 -7.4304e-06
16:25998105 C T 0.295900 4.2941e-07
16:26000673 C T 0.579762 -3.9804e-06
16:26002327 T C 0.023384 -8.8664e-07
16:26003584 A G 0.100495 -1.6486e-05
16:26008913 C T 0.094263 6.6118e-07
16:26009803 G A 0.286408 -6.6297e-06
16:26013311 G A 0.392625 -9.7150e-06
16:26021936 G T 1.171902 -1.0314e-05
16:26025004 G T 0.029952 1.5456e-05
16:26026724 C T 0.047054 6.6191e-06
16:26028443 T C 1.141239 -1.5960e-05
16:26035729 A G 1.148909 -1.1844e-05
16:26036868 T C 0.131849 5.3602e-06
16:26038027 G A 0.311305 8.8167e-06
16:26038067 C T 0.030626 1.9755e-05
16:26042338 C T 0.034685 -5.3673e-06
16:26046959 G T 0.020358 1.0744e-05
16:26049610 C T 0.323721 1.7582e-06
16:26051166 G T 0.025284 1.0273e-05
16:26051170 A G 0.250496 7.0765e-06
16:26053862 T C 0.076071 1.0890e-05
16:26055992 G A 0.060279 -1.4325e-05
16:26056475 A G 0.053636 -3.1233e-05
16:26062088 A G 0.205842 -1.0176e-05
16:26064461 C T 0.103970 -7.8674e-06
16:26064782 C G 0.102137 -8.6684e-06
16:26066489 T C 1.189472 -4.8333e-06
16:26066935 C T 1.133280 1.4426e-05
16:26068251 T C 0.313824 1.6999e-05
16:26071831 A G 0.044504 -1.1720e-05
16:26072415 T C 0.067136 6.9827e-06
16:26075514 T C 0.322851 9.1253e-06
16:26078557 T C 0.051494 5.8205e-05
16:26084574 C T 1.383942 -1.4205e-05
16:26085652 G A 0.191271 -1.4711e-05
16:26087485 A G 0.470869 2.1674e-05
16:26092106 G A 0.951175 -9.8743e-06
16:26092846 A C 0.046850 2.9412e-05
16:26092979 T C 0.803854 -1.9716e-05
16:26093561 G A 0.129574 -4.4065e-06
16:26102301 A G 0.972268 -1.4648e-05
16:26112023 C T 0.488395 -6.9517e-06
16:26117410 A G 0.342287 -1.6902e-05
16:26119681 G T 0.134864 1.6655e-05
16:26124193 C G 1.261004 5.0482e-06
16:26125144 A G 0.059391 -2.5280e-06
16:26126902 G A 0.035134 -2.1158e-05
16:26127638 G A 0.437231 9.6838e-06
16:26129082 C T 0.052871 3.3088e-05
16:26129371 A C 0.059378 2.1899e-06
16:26130182 T C 1.735511 6.8329e-05
16:26130219 G A 0.534581 -7.2416e-06
16:26130825 C T 0.719936 -6.8255e-07
16:26131207 A G 1.455260 1.3482e-05
16:26131569 C G 0.496578 4.7038e-06
16:26131832 A G 0.157310 -4.7981e-06
16:26131906 A G 0.393322 -1.7350e-05
16:26131956 C T 0.312060 1.0068e-05
16:26132278 T G 0.830366 -6.9992e-06
16:26132379 G A 1.012175 -1.5473e-05
16:26132438 G C 1.396732 1.4690e-05
16:26132643 A G 1.205594 -1.3045e-05
16:26134538 C T 0.452822 -4.1624e-05
16:26137926 G A 0.203558 -2.5249e-05
16:26144472 C T 0.060500 2.6216e-05
16:26144975 T C 0.144339 4.0050e-05
16:26146662 T G 0.522964 -4.4252e-06
16:26147911 T C 0.934927 -2.0606e-05
16:26150065 T G 0.504843 -4.5079e-05
16:26150433 G T 0.168142 5.2806e-05
16:26158567 T C 1.118797 1.2570e-05
16:26158958 T G 0.030211 1.8783e-05
16:26166532 A G 0.095467 9.1822e-07
16:26168140 G A 0.051708 1.6018e-06
16:26168371 T C 0.067731 -2.0466e-05
16:26169492 T C 0.936542 -2.1354e-05
16:26171549 G A 0.080708 8.1897e-06
16:26179755 C T 0.512238 1.6245e-05
16:26187423 T C 0.423101 -4.2776e-05
16:26190010 C A 0.229862 7.9669e-05
16:26200627 A G 0.059510 -2.5960e-05
16:26202215 A G 0.852669 3.4922e-05
16:26202815 A G 0.090320 -7.0115e-06
16:26204300 T G 0.090673 3.2542e-06
16:26206995 T G 1.678608 -2.4726e-05
16:26208471 T C 0.185620 6.4118e-05
16:26210930 A G 0.046312 1.9878e-06
16:26211884 T C 0.039700 -1.4771e-05
16:26215192 C T 0.075935 -3.2687e-05
16:26217138 A G 0.675977 -4.9601e-06
16:26223929 A G 0.033519 -1.8527e-05
16:26227801 A G 0.368123 1.0270e-06
16:26228200 A C 0.195894 6.3155e-05
16:26232045 A C 0.063084 -2.1445e-05
16:26235193 T C 0.096970 -1.2026e-05
16:26240929 A G 0.259151 1.6729e-05
16:26246709 T C 0.054254 -6.6188e-06
16:26248661 G A 0.069846 -1.6746e-05
16:26251040 A G 0.098768 -6.1895e-06
16:26252257 G A 1.565166 -1.3087e-06
16:26260286 C T 0.021378 -1.5889e-05
16:26270748 T C 1.618972 5.7882e-06
16:26280373 C T 0.683844 -5.9563e-06
16:26287351 T C 0.543740 -2.3195e-05
16:26288439 C G 0.026430 1.0748e-05
16:26293006 C A 0.576695 6.0352e-06
16:26296096 T C 0.918255 2.8468e-06
16:26296253 C T 0.753615 1.0216e-05
16:26310678 T C 0.047754 -1.6463e-05
16:26313615 G A 0.609881 -1.0380e-06
16:26323703 A G 1.417634 -1.2961e-05
16:26328263 C T 1.852730 5.4563e-06
16:26331521 A G 0.048777 -7.8198e-06
16:26333846 T C 1.490778 -4.1427e-06
16:26354779 T C 0.801189 -1.1166e-05
16:26359256 T G 0.064484 4.6554e-06
16:26361956 C G 0.091074 7.3401e-05
16:26363418 A G 0.059242 -2.8412e-05
16:26364549 A C 0.788657 -1.1966e-05
16:26364953 A G 0.029255 7.0843e-06
16:26367041 T C 0.187259 1.1428e-05
16:26377650 T C 0.089436 8.3699e-06
16:26386454 A G 0.325417 -4.7373e-05
16:26391019 G A 0.049433 4.0311e-06
16:26395918 T G 0.020994 -2.5363e-07
16:26397615 T G 1.874417 -7.4675e-06
16:26401273 T G 0.055781 2.3288e-07
16:26446077 G A 0.036541 -5.4662e-06
16:26451443 C T 0.357087 9.4541e-06
16:26452930 G A 0.696930 4.8355e-06
16:26455578 C A 0.441770 -3.5645e-05
16:26458376 A G 0.058718 1.1708e-05
16:26468004 C T 0.229094 8.1352e-05
16:26470792 A C 0.026570 1.3564e-05
16:26471584 G A 0.761723 -3.5742e-05
16:26474103 C T 0.384877 1.8118e-05
16:26490375 T C 0.062462 -2.2446e-05
16:26500874 C T 0.202391 1.1337e-06
16:26504781 G A 0.125749 -2.0820e-05
16:26505011 T C 0.618292 3.9564e-05
16:26505557 T C 1.008901 -1.3783e-06
16:26508110 G A 1.599732 -7.6936e-06
16:26511032 C T 0.359249 -1.8258e-05
16:26514779 T G 0.114016 3.8994e-05
16:26515116 C T 0.164800 -7.4948e-06
16:26516786 T G 0.023500 2.2149e-06
16:26520462 G A 0.046799 -9.5380e-06
16:26522179 T C 0.210962 5.7453e-08
16:26526619 G A 0.292330 4.4310e-05
16:26526677 G A 0.277844 -1.7528e-05
16:26527044 C T 0.374565 -6.5876e-05
16:26534404 C T 0.155912 -4.4379e-05
16:26534735 C T 1.364532 -1.8575e-05
16:26535991 A G 0.254494 -6.2295e-06
16:26539120 T C 0.300191 6.3042e-05
16:26539214 G T 0.835489 -5.8550e-05
16:26541993 G A 0.298899 -1.7464e-05
16:26542172 A G 0.028168 -6.2881e-06
16:26543331 C T 0.088732 -5.3159e-06
16:26555909 T C 0.108267 6.0564e-05
16:26556447 T A 1.193290 -3.7698e-05
16:26556647 C G 0.066990 5.1878e-06
16:26560448 C T 0.395692 2.2767e-05
16:26561878 T C 1.438434 -1.7494e-05
16:26562685 G A 0.033577 5.3116e-06
16:26564980 A G 0.965998 -4.4837e-06
16:26567528 G A 1.734623 1.8374e-06
16:26570722 T C 0.071230 -3.1010e-06
16:26571207 T C 0.033478 -1.6893e-05
16:26571893 G C 0.100584 -8.0573e-06
16:26572694 T C 0.085006 -1.4267e-05
16:26572740 T C 0.119259 -3.7378e-05
16:26575788 T C 0.062278 -5.0411e-06
16:26580699 A C 0.063199 8.7390e-06
16:26581131 C A 0.615463 1.2386e-05
16:26581849 T C 0.046149 -1.3095e-05
16:26583287 G A 0.053925 2.8695e-06
16:26587493 G A 0.441528 1.0006e-06
16:26593579 G A 0.465796 4.3199e-06
16:26593604 G T 0.475734 1.5312e-05
16:26602886 A C 1.238712 -5.1152e-06
16:26605704 C T 0.066188 -9.9624e-06
16:26619234 T C 0.050593 1.2000e-05
16:26625271 C A 0.440318 -1.8935e-06
16:26626840 C A 0.741525 -1.9162e-05
16:26633162 A G 0.101434 -2.2969e-05
16:26635307 A G 1.274066 -3.0116e-05
16:26646128 T C 0.934778 6.2729e-06
16:26646376 A C 1.307942 6.5230e-06
16:26651226 T C 0.161451 6.5437e-06
16:26654483 C T 0.230328 4.3981e-06
16:26657507 T C 0.181653 4.2220e-05
16:26659089 T C 0.067959 -4.3708e-06
16:26660175 T G 0.652205 -3.4864e-05
16:26662372 T C 0.096701 -1.8376e-05
16:26668097 C T 1.479239 -4.8087e-05
16:26674387 T A 0.403953 4.9031e-05
16:26677455 C T 0.342559 -1.1782e-05
16:26678023 G C 1.120384 -1.2298e-07
16:26678912 G A 0.166493 1.3346e-06
16:26689433 A C 0.070193 -2.8768e-06
16:26690504 T C 1.259043 -2.5540e-05
16:26691554 G A 0.104698 4.9119e-06
16:26692998 C T 1.424862 -2.8477e-05
16:26700237 T C 0.080800 -1.0311e-05
16:26701632 A G 0.165840 -4.3096e-06
16:26710023 G C 0.515192 -6.8379e-06
16:26717490 A G 0.027097 1.7985e-05
16:26719953 C T 0.409094 8.1126e-06
16:26722612 A G 0.125875 -9.7272e-06
16:26723603 T C 0.049831 -3.6760e-06
16:26728526 C G 1.331697 7.3125e-06
16:26728946 T G 1.289291 4.2405e-06
16:26729157 A G 0.495473 -7.3879e-06
16:26730593 G A 0.070478 -6.7765e-06
16:26730787 C T 1.500287 2.1464e-05
16:26734146 A G 1.500685 1.9052e-05
16:26735977 A C 0.686298 -4.5893e-06
16:26738343 G A 0.298100 1.4236e-05
16:26740097 T G 0.040444 4.7883e-07
16:26740721 A G 1.484536 4.0329e-06
16:26742557 T C 0.105626 2.5195e-05
16:26746994 A G 1.875662 2.5733e-05
16:26762120 G A 0.382565 -3.7401e-06
16:26763439 C T 0.035069 -3.5092e-08
16:26765812 A C 0.489931 2.9322e-05
16:26766250 C T 0.021256 7.3980e-06
16:26768076 T C 1.287554 -2.6385e-06
16:26769766 A C 0.238600 1.2558e-05
16:26774539 A G 0.135476 -1.7885e-06
16:26778129 C T 0.041576 2.2109e-05
16:26778482 T C 0.029269 -5.7871e-06
16:26781308 A G 0.100642 -1.9462e-05
16:26784050 A G 1.968871 8.2517e-06
16:26790123 G A 0.725570 2.8510e-05
16:26791841 G T 0.493001 5.0927e-05
16:26793623 A G 0.103450 1.2798e-05
16:26796546 G A 0.069227 8.4656e-06
16:26796643 A G 0.870878 4.9085e-06
16:26798096 T C 0.105785 -5.3957e-05
16:26798428 T C 0.859689 -2.5672e-05
16:26798981 A G 0.031581 -7.8495e-06
16:26799723 G A 1.176451 2.0206e-06
16:26802176 T C 1.248462 -2.7637e-05
16:26802689 C G 0.050056 -1.9038e-05
16:26805784 A G 0.561236 3.3937e-06
16:26807740 C T 0.323133 -7.8745e-06
16:26808123 T C 0.616792 9.8197e-06
16:26808273 G A 0.044891 1.6171e-05
16:26808303 T C 0.398313 7.5290e-06
16:26808305 A G 0.026335 -1.1788e-05
16:26808444 C A 0.284065 -5.3679e-06
16:26809449 C T 1.067449 -1.7299e-05
16:26809667 A G 0.264448 -2.4160e-06
16:26810300 T C 0.095487 -1.5406e-05
16:26810330 A G 1.974872 -4.5349e-06
16:26812516 T G 0.755883 1.2001e-05
16:26815770 T C 1.077135 2.9389e-05
16:26817242 C A 0.221845 -1.2748e-05
16:26819172 G T 0.530899 1.5229e-06
16:26819327 C T 0.031901 5.4623e-06
16:26826981 C T 0.212788 -2.1148e-05
16:26828436 A G 0.061510 1.4464e-05
16:26829543 T C 1.094155 2.6924e-05
16:26833447 C T 0.114472 1.0600e-05
16:26838024 A G 0.244196 1.0146e-05
16:26838904 T C 0.535911 1.7514e-05
16:26838997 G C 0.033927 1.6276e-06
16:26849862 G A 1.027892 3.5461e-05
16:26852303 C T 0.584440 1.6944e-05
16:26853098 T C 0.150293 -1.0830e-05
16:26864493 T C 0.796874 -6.3698e-06
16:26864720 G A 0.701438 3.3601e-05
16:26866627 A G 0.069955 4.7473e-06
16:26872744 G A 1.712372 2.1709e-05
16:26874225 A G 1.265339 3.4612e-05
16:26881217 A G 0.040866 -1.2552e-05
16:26883057 G A 0.660766 -2.4557e-05
16:26883757 T G 0.083561 -3.5961e-06
16:26888391 A C 1.941958 -4.8808e-07
16:26893214 T C 0.342012 -2.8564e-05
16:26895276 T G 1.683633 7.2345e-07
16:26913949 C T 1.832243 3.6874e-06
16:26915396 A G 0.605750 -2.0272e-05
16:26919840 C T 0.034063 -1.0881e-05
16:26933971 T C 1.756749 -8.9625e-06
16:26942861 T C 0.037004 1.3615e-06
16:26943239 A G 0.396086 -3.0094e-05
16:26944850 A G 1.592368 -2.7264e-05
16:26947920 T C 0.042821 -1.5847e-05
16:26948830 A G 0.674113 5.3674e-05
16:26950378 G T 0.722564 8.5693e-05
16:26950525 T C 0.024802 6.6982e-06
16:26953210 T C 0.500127 3.9947e-05
16:26954662 T C 0.763121 4.2745e-05
16:26956561 G A 0.286034 7.2271e-06
16:26957696 C T 0.325951 1.3610e-05
16:26957829 G C 0.650685 6.9106e-06
16:26959545 G A 1.161645 -3.5984e-06
16:26960188 A G 0.147987 -2.8318e-05
16:26960516 G C 1.512343 1.2558e-05
16:26960703 A G 0.039720 4.9126e-06
16:26960989 G C 0.672855 2.7453e-05
16:26961257 A C 1.688484 -1.2597e-05
16:26961891 C T 0.039064 -4.8305e-06
16:26965630 A T 0.332809 -1.4724e-05
16:26966774 A G 0.342566 -4.9116e-06
16:26967983 T C 0.039588 5.4009e-06
16:26968108 C T 0.108509 1.2086e-05
16:26968603 A G 0.103841 -1.9025e-05
16:26970423 C T 0.075092 -1.2214e-06
16:26971675 C A 0.295156 -2.6222e-06
16:26971839 C T 0.630514 -1.5004e-05
16:26972505 A G 1.070829 -1.8740e-05
16:26984414 G A 0.327172 5.4650e-06
16:26985037 C A 0.023105 2.7840e-07
16:26987505 A G 0.385278 -8.0646e-06
16:26991132 C G 0.397303 -2.6071e-06
16:26993255 A G 0.107295 1.3688e-05
16:26999373 A C 1.479848 1.6289e-05
16:27003067 G A 0.487711 -9.1706e-06
16:27005389 A G 0.030578 -8.2983e-06
16:27005455 T C 0.294975 1.6078e-05
16:27007724 T C 0.048101 7.7551e-06
16:27008721 T C 0.327009 3.8945e-06
16:27011672 A C 0.235475 7.7765e-07
16:27014261 G A 0.533245 -8.7922e-06
16:27024299 C T 0.655775 1.8947e-06
16:27026342 A C 0.748899 2.9705e-05
16:27027231 G A 0.710039 -1.4636e-05
16:27029819 C T 0.516817 -1.4978e-06
16:27031507 C T 0.497914 6.6596e-06
16:27034410 C T 0.410495 1.1096e-05
16:27038182 T C 0.036354 -1.5100e-05
16:27038462 C T 0.792730 2.4505e-06
16:27039074 G A 0.268283 -1.1220e-05
16:27040138 A G 0.405728 -5.0615e-06
16:27040207 G A 0.084608 -6.5819e-06
16:27041352 T C 0.033787 -1.0718e-05
16:27041439 A C 0.366344 8.7706e-06
16:27045450 A G 0.952474 1.0983e-05
16:27048341 A G 1.061040 7.4775e-06
16:27056455 A G 1.821435 -4.9577e-06
16:27057858 A G 0.099506 2.0279e-05
16:27058320 T C 1.605281 -4.5095e-06
16:27062009 A C 1.492247 -2.0826e-05
16:27064137 T C 1.210986 7.3022e-06
16:27066707 G T 0.100519 -2.5180e-05
16:27067091 C T 0.128401 -3.7398e-05
16:27067276 G A 0.067942 -6.6564e-06
16:27068018 G A 0.398755 -3.6422e-05
16:27069472 G T 0.106765 -2.7220e-05
16:27070568 G A 0.059949 2.8634e-05
16:27074217 A G 0.374708 -5.2297e-05
16:27075293 T C 1.932945 -1.1417e-05
16:27075427 A G 1.518895 4.8770e-05
16:27082029 T C 0.158643 -5.5247e-05
16:27083892 G A 0.134596 1.1398e-06
16:27084926 C T 1.078070 1.0605e-05
16:27086032 C T 0.726590 -1.6771e-05
16:27087453 C T 0.027270 -5.5268e-06
16:27087947 T C 1.039703 9.0581e-06
16:27090018 T C 0.170294 -1.1446e-06
16:27091802 C G 0.847899 2.5014e-05
16:27093138 A G 0.069163 -1.4614e-05
16:27095271 C T 0.238158 3.1684e-06
16:27096321 C T 0.823175 2.5395e-05
16:27096364 A G 1.054938 5.8388e-05
16:27096815 C G 0.945045 -3.5687e-05
16:27098097 T C 0.304886 3.4874e-07
16:27102315 G A 1.189142 -3.0199e-06
16:27108854 C T 0.083238 8.5448e-06
16:27109136 C A 0.351100 8.1579e-06
16:27113090 A C 0.374732 -2.6447e-06
16:27117492 G T 0.133861 -8.0724e-06
16:27117589 C A 1.766473 9.4299e-06
16:27118551 A G 0.480976 1.9626e-05
16:27119086 G A 0.154488 7.2464e-06
16:27123310 G T 0.128292 -6.6198e-06
16:27125711 C A 0.096317 6.1049e-06
16:27132744 A G 0.047071 9.7332e-06
16:27136421 A G 0.425032 -9.2390e-06
16:27138785 G A 0.254732 -6.3521e-06
16:27139728 C T 0.249068 9.3058e-06
16:27140008 T C 0.135225 2.1440e-05
16:27140973 A G 0.789007 2.1902e-06
16:27143165 C A 0.035756 1.4074e-05
16:27145134 G T 1.786168 -9.8354e-06
16:27149329 G A 0.795334 1.1912e-05
16:27150916 C G 0.204207 -4.0002e-05
16:27153025 C T 0.259794 -3.4033e-05
16:27154966 C G 0.047628 -4.1200e-06
16:27157298 G T 1.318434 -1.1067e-05
16:27159795 C T 0.057841 3.8048e-06
16:27163976 G A 0.474908 -1.3993e-06
16:27165173 G T 0.200780 -5.9369e-06
16:27166583 A G 0.119970 -1.1253e-05
16:27167434 T C 0.039608 6.5595e-06
16:27167505 T C 0.027624 -1.2940e-05
16:27170232 A G 0.071267 1.5261e-05
16:27171216 T C 0.070407 -7.5564e-06
16:27171218 T C 1.529964 -5.6689e-06
16:27171546 G A 0.067619 -6.7451e-06
16:27172484 G A 1.480211 -7.3034e-07
16:27177634 G A 0.158010 -4.0091e-06
16:27178934 A G 0.066861 -2.3293e-05
16:27181142 G A 1.688709 -1.1384e-05
16:27181820 T C 0.057454 -8.6348e-06
16:27182478 C T 0.539477 -1.3080e-05
16:27182710 A G 0.086145 5.0976e-05
16:27190329 C T 0.277555 -8.2773e-06
16:27192409 G A 0.075632 -2.9999e-05
16:27208673 A G 1.019556 -2.8502e-06
16:27209353 A G 0.057505 -1.3629e-05
16:27214224 T C 1.946704 -7.8712e-06
16:27215267 A G 1.719069 9.4018e-06
16:27221733 G A 0.021008 1.0434e-06
16:27222699 G A 0.055220 -3.6792e-06
16:27228135 C T 0.278772 -3.9594e-05
16:27237402 G A 0.719154 2.9122e-05
16:27245086 T G 1.071128 9.7360e-06
16:27246617 C T 0.351178 -1.6267e-05
16:27253663 A G 0.076323 -2.7094e-05
16:27265820 G A 0.061445 3.1629e-05
16:27268779 C G 0.020957 -2.8723e-05
16:27275740 T C 0.097820 3.2474e-05
16:27276137 G A 0.689331 2.4297e-05
16:27290377 G A 0.328073 4.4129e-06
16:27294131 T C 1.804140 4.8074e-05
16:27301384 C G 0.516776 2.4808e-05
16:27314111 G A 0.859380 1.3974e-05
16:27324016 A G 0.044956 1.4030e-05
16:27327116 G A 0.917303 7.4298e-06
16:27327201 A G 0.025186 -1.1292e-05
16:27328925 T C 0.052799 -1.0142e-05
16:27333381 C A 0.284327 -2.5389e-06
16:27335296 C T 0.038595 6.0400e-07
16:27349933 T A 0.027637 5.0257e-06
16:27353082 T C 0.041661 4.9787e-06
16:27353479 T C 0.030660 -6.2742e-07
16:27354531 G C 0.907858 9.6196e-06
16:27358045 A G 0.038642 -2.7093e-07
16:27358948 G A 1.093203 -1.0719e-05
16:27359836 T C 0.041349 6.4249e-06
16:27361793 T C 0.162957 -5.1290e-05
16:27364345 A G 1.889638 1.1163e-05
16:27365468 G A 0.161298 -1.6001e-06
16:27367972 A G 1.711399 1.8848e-05
16:27373872 C A 0.243203 5.1730e-06
16:27373964 C T 0.238838 -3.6139e-07
16:27373972 C T 0.257271 -6.8494e-06
16:27373980 T C 0.092094 1.0970e-06
16:27374180 C T 0.347574 -4.1527e-06
16:27374400 G A 0.427789 -1.0284e-05
16:27374696 T C 0.048563 -1.6312e-05
16:27378249 G A 0.707299 1.9654e-05
16:27380672 A G 0.153369 -2.7203e-06
16:27384731 G T 0.268729 -3.6830e-06
16:27385506 A G 0.060751 -9.1457e-06
16:27386761 C T 0.267399 -4.0743e-06
16:27389038 A G 1.355985 1.3741e-06
16:27389411 A G 0.501511 -2.4896e-05
16:27390751 A G 0.037626 1.0482e-05
16:27391503 A G 0.157748 2.9479e-06
16:27391538 C T 0.037381 -1.8748e-06
16:27396406 T C 0.046547 -2.1346e-06
16:27396461 A G 1.161373 1.5690e-05
16:27399456 G T 0.383724 -1.7328e-05
16:27403469 G A 1.728463 1.6206e-05
16:27404431 G A 0.026383 9.6785e-06
16:27414502 A G 0.026617 3.5046e-07
16:27415709 A G 0.050120 1.4877e-05
16:27417118 C T 0.530321 -7.8204e-06
16:27417871 T C 0.077448 -2.1212e-05
16:27423501 T C 0.556146 1.3870e-05
16:27424636 A G 0.079651 2.1280e-06
16:27427174 C T 0.396202 -3.6040e-05
16:27428161 C T 0.037095 1.3823e-05
16:27434927 G A 0.628984 7.4112e-06
16:27437971 A G 1.520710 1.0196e-05
16:27439695 C A 0.118470 1.0101e-05
16:27441859 T C 0.072685 -8.1423e-06
16:27442789 A G 0.044007 3.4698e-06
16:27444030 T G 0.926057 4.7094e-06
16:27444401 A G 0.092604 -1.0853e-05
16:27445071 A C 0.698466 1.1469e-05
16:27454683 C T 0.175893 1.4290e-05
16:27457366 A G 0.026338 1.6778e-05
16:27461521 T C 0.191849 1.2756e-05
16:27463448 T C 0.453516 -4.2545e-06
16:27467337 G T 0.324384 -2.2765e-05
16:27468586 C T 0.617170 6.6426e-06
16:27474910 G A 0.300983 -4.3556e-06
16:27480797 T C 0.068588 8.8062e-06
16:27481250 T C 0.159982 1.4268e-05
16:27486021 G C 0.147743 3.0486e-05
16:27489701 C T 0.020355 1.9727e-06
16:27491615 A G 0.062125 7.8622e-06
16:27498043 A G 0.056876 2.5518e-06
16:27504886 A G 0.222695 -4.4825e-05
16:27512342 C T 0.049022 9.9711e-06
16:27517247 A G 0.024356 3.1145e-06
16:27524433 G T 0.030163 7.0881e-06
16:27527812 C A 1.688556 -1.3990e-05
16:27542923 T C 0.046513 1.1401e-05
16:27551337 T C 1.884430 1.5600e-05
16:27580712 G A 0.069985 -1.1869e-05
16:27586789 A C 0.071036 -8.8613e-07
16:27611661 C T 0.160217 1.1925e-05
16:27618011 A G 1.703274 2.5093e-07
16:27622872 A G 0.029527 -1.9569e-05
16:27635840 G A 0.288886 1.5294e-05
16:27641784 A G 0.156752 3.1954e-05
16:27645405 A G 0.039618 6.1504e-06
16:27649246 A G 0.032173 -6.9482e-06
16:27651567 A G 0.036252 -3.6538e-06
16:27664766 T C 0.049892 5.4896e-06
16:27720201 T C 0.295703 5.5476e-06
16:27726997 A G 0.042443 -2.4521e-05
16:27729524 T C 0.210262 -3.1390e-05
16:27743861 A G 0.177389 6.7492e-06
16:27745141 T C 0.080695 -2.9666e-06
16:27745277 C T 0.047213 1.0301e-05
16:27749362 T C 0.053292 -9.9863e-06
16:27752135 T C 0.296036 6.7225e-06
16:27757219 A G 1.485583 2.0616e-05
16:27760935 A G 0.056094 2.8354e-06
16:27761040 T C 0.146930 2.8149e-05
16:27762872 A G 0.048424 1.2219e-05
16:27764276 T G 0.240741 6.5746e-06
16:27767803 G C 0.071665 7.3443e-06
16:27769894 A G 0.075670 -4.0168e-05
16:27770117 G C 0.264241 -1.5639e-05
16:27772880 A G 0.085604 2.3929e-05
16:27773286 T C 0.093057 1.8147e-05
16:27781309 A G 0.141198 1.9459e-05
16:27784497 A G 0.066640 -7.9870e-06
16:27786145 A G 0.292011 1.3275e-05
16:27786977 A G 0.029045 -1.6671e-05
16:27795175 C G 0.516436 8.8358e-06
16:27795303 A G 0.100754 3.0952e-06
16:27806023 C A 0.408087 1.7702e-05
16:27806340 A G 0.479582 -4.3127e-06
16:27807334 C G 0.057348 -2.8564e-05
16:27811102 A G 0.284025 -6.9859e-05
16:27811466 A G 0.065056 1.6143e-06
16:27813340 T C 0.026869 1.7421e-05
16:27813483 A G 0.172524 -1.1119e-05
16:27813725 C A 1.240928 -3.7284e-05
16:27818420 A G 0.387978 -1.4008e-04
16:27819251 T G 0.852723 -2.1283e-05
16:27819391 C T 0.122805 -2.2101e-05
16:27822512 C T 0.317805 -8.8943e-06
16:27823714 T C 0.296162 -3.9004e-05
16:27823953 A G 0.216854 4.8861e-05
16:27824831 C A 1.243325 -3.9585e-05
16:27829547 T C 0.476710 -1.0577e-05
16:27829933 T C 0.076227 -3.1863e-07
16:27830051 A C 0.076367 -1.0336e-05
16:27834107 G T 0.570422 -8.4977e-06
16:27836221 T C 0.025733 -3.0851e-06
16:27842333 G C 0.020705 2.4926e-06
16:27843402 A G 0.035844 3.1103e-07
16:27848512 A G 0.551645 1.7817e-06
16:27853043 C T 0.648404 -2.1024e-05
16:27854733 G A 0.147253 -9.4726e-06
16:27855103 C T 0.619091 1.1936e-05
16:27859896 A G 1.049984 -1.6577e-06
16:27860811 G T 0.632612 -7.5324e-07
16:27861762 T C 1.012148 -2.5288e-05
16:27866470 C T 0.171667 -6.3312e-06
16:27866659 T C 0.069656 -2.7725e-05
16:27866677 T C 0.107948 1.5858e-05
16:27869163 T C 0.757127 -4.3473e-05
16:27876787 A G 0.036507 5.2665e-07
16:27884983 A C 0.026729 1.6502e-05
16:27888137 G A 1.877470 3.6015e-06
16:27891585 C T 0.177552 -1.5052e-05
16:27897258 C T 1.285656 1.5572e-05
16:27898730 A G 0.973475 2.7942e-05
16:27899400 T C 0.755172 9.9367e-06
16:27904495 C T 0.213356 -2.5083e-05
16:27907167 A G 0.049777 1.9863e-05
16:27907248 G T 0.039860 2.5191e-06
16:27912838 G A 1.820486 4.9089e-06
16:27920562 G T 0.097157 -1.1888e-06
16:27923444 G A 0.146257 8.4244e-06
16:27924612 C T 0.584426 -5.4264e-05
16:27927153 A G 0.223362 1.0753e-05
16:27928326 A G 0.049529 2.0012e-05
16:27929597 T C 0.117263 4.8337e-06
16:27933370 T G 0.107887 2.5875e-05
16:27935135 T C 0.073732 2.0329e-06
16:27936605 G A 0.622711 -3.7136e-05
16:27941419 G A 0.439356 -8.1321e-05
16:27945353 A G 1.412103 -7.8565e-07
16:27946420 C T 0.091666 -1.2380e-05
16:27947038 G A 0.529414 -9.5518e-06
16:27947397 T C 0.407907 5.7499e-07
16:27947723 G C 0.053071 1.8231e-05
16:27950344 A G 0.257618 -9.6975e-06
16:27956756 T C 0.807961 2.0208e-05
16:27967664 C T 0.284997 -1.7634e-05
16:27968695 C A 0.470780 -6.0055e-07
16:27971747 T C 1.467459 9.3603e-06
16:27972325 A G 0.025288 2.6040e-05
16:27981236 T C 0.455059 -9.1900e-06
16:27983653 C T 0.063002 5.8288e-06
16:27986847 T C 0.557649 -1.4055e-05
16:27987682 C T 0.076170 -9.5673e-06
16:28003536 A G 1.488249 -1.9888e-05
16:28010216 G A 0.417818 3.3625e-05
16:28015124 A G 0.038636 -2.7018e-05
16:28016882 T C 0.146702 7.6272e-06
16:28017571 C T 0.035399 -2.1383e-05
16:28017580 T C 0.677221 -6.9812e-06
16:28018589 T A 0.087069 1.1333e-05
16:28018652 A C 0.347445 1.4745e-06
16:28019195 A G 1.461336 1.8774e-06
16:28019299 G C 0.066555 1.1534e-05
16:28019940 G C 0.126409 -5.3913e-06
16:28021611 C T 0.155953 1.0404e-05
16:28021663 A G 0.251879 -9.4924e-06
16:28025070 T C 1.189948 4.0265e-06
16:28038093 G C 0.464797 -1.5852e-05
16:28038652 T G 0.096939 2.7534e-05
16:28049674 A G 0.485022 -1.0937e-05
16:28052963 C T 1.642097 6.6316e-06
16:28054854 C T 0.391129 -1.5832e-05
16:28058520 A G 0.072056 3.2194e-05
16:28062428 A G 0.997627 5.8434e-07
16:28064493 A G 1.682834 2.4997e-05
16:28071337 T G 0.115390 -3.8453e-05
16:28072840 A G 0.918499 -4.2889e-05
16:28084349 C T 0.376173 -3.9024e-05
16:28090187 T C 0.051395 2.5478e-06
16:28091168 G A 1.927788 6.7163e-07
16:28092033 C T 0.040597 1.3314e-05
16:28093137 A G 0.026444 3.8579e-06
16:28104594 C T 0.026702 -5.9704e-07
16:28114995 T C 0.180034 1.5915e-05
16:28118078 G A 0.041226 -5.0965e-05
16:28130212 A G 0.058134 -1.1665e-05
16:28139480 G A 0.045507 -9.1840e-06
16:28147085 C T 0.072471 -3.1139e-05
16:28147932 T C 0.116481 -5.4732e-06
16:28149672 C G 1.212227 -5.7877e-06
16:28150472 C T 0.083241 -1.8495e-05
16:28154759 T C 0.252692 -4.6200e-06
16:28167117 C G 0.077788 1.2438e-05
16:28175830 A G 0.035702 1.1955e-05
16:28211745 C T 0.033903 2.8556e-06
16:28219906 G A 0.115363 -2.5366e-05
16:28243355 T C 0.040743 1.6170e-05
16:28245027 A G 0.572710 -9.1591e-06
16:28250640 C T 0.058280 -1.4597e-05
16:28264271 G C 0.053302 -1.9400e-05
16:28264853 T C 1.418253 6.4517e-06
16:28265785 T C 0.114458 -1.9732e-05
16:28272624 C T 0.611543 1.1807e-06
16:28273013 C T 0.037422 3.0069e-06
16:28273579 C T 0.099951 1.2163e-05
16:28274774 G C 1.368197 4.9795e-06
16:28279467 T C 0.056012 -3.3599e-06
16:28283735 T C 0.067935 2.0285e-05
16:28288551 C T 0.903700 2.1505e-06
16:28289243 T C 0.962068 7.6238e-06
16:28289421 A G 0.050603 1.1772e-05
16:28292938 C A 0.070886 2.1247e-05
16:28301487 C T 0.941945 -2.5256e-05
16:28304387 T C 0.130859 -1.4641e-06
16:28306987 G A 1.593572 -4.1889e-05
16:28307940 T C 0.849612 -5.9574e-05
16:28309613 A G 0.129237 1.3119e-05
16:28320350 G T 0.036558 -9.7593e-09
16:28320382 A G 0.032217 3.8236e-06
16:28330317 A C 0.023459 -7.7767e-06
16:28330636 G A 0.079114 1.1160e-05
16:28335678 G A 1.459717 -1.8250e-05
16:28336881 A G 0.098806 -6.4086e-06
16:28337920 A G 0.047519 -1.3875e-05
16:28338043 C T 0.848001 2.7537e-05
16:28485845 A G 0.025318 -7.1021e-06
16:28488943 C T 0.059561 -1.2534e-05
16:28490517 C T 0.826983 2.8381e-05
16:28496014 C T 0.055896 -2.0369e-05
16:28499291 G A 0.838716 3.0158e-05
16:28506428 T C 0.259349 -1.2326e-05
16:28507644 G C 0.825684 3.6436e-05
16:28508892 A G 0.103518 4.4486e-06
16:28509509 A G 0.116043 -1.7328e-05
16:28510455 C T 0.145676 -3.9238e-05
16:28515228 C A 0.093743 -4.1965e-05
16:28525305 G T 0.242424 -2.4063e-05
16:28536519 G A 0.159727 1.4747e-05
16:28539848 T C 0.839076 3.3344e-05
16:28551803 A G 0.063621 8.4796e-06
16:28555894 T C 0.081776 -1.7979e-06
16:28562479 T C 0.032373 -2.0120e-05
16:28562642 G A 0.128078 -8.7980e-07
16:28566933 G A 0.213859 -3.3530e-06
16:28568678 T C 0.250611 -1.5506e-05
16:28574615 G A 1.084611 2.4204e-05
16:28581727 G A 0.072885 -8.1265e-06
16:28593347 C T 0.766507 3.0368e-05
16:28600021 A G 0.039730 1.9927e-05
16:28600277 T C 0.067663 1.2365e-05
16:28601175 G T 0.078991 5.9722e-06
16:28617507 T C 0.071096 9.8005e-06
16:28631585 G T 1.252338 -1.9122e-05
16:28651732 T C 0.567274 2.1923e-05
16:28822819 C T 0.073504 -1.5764e-05
16:28832565 A G 0.120095 -2.1003e-05
16:28837515 C T 0.811687 2.5639e-05
16:28837687 A G 0.025223 1.3207e-05
16:28844068 A T 1.297236 1.5526e-05
16:28854550 G A 0.047091 -3.8671e-06
16:28856819 T C 0.484543 -8.2378e-06
16:28859861 A G 0.093723 -3.0554e-05
16:28881001 T G 1.289084 1.5892e-05
16:28883241 G A 0.806890 2.0319e-05
16:28885659 T C 0.803184 2.1859e-05
16:28885725 T C 0.023428 -1.5152e-05
16:28888409 T C 0.476591 -8.2166e-06
16:28906666 C T 0.106088 -2.9368e-05
16:28913787 C T 1.287894 -1.0378e-05
16:28922149 T C 1.330079 -1.0160e-05
16:28935580 A C 0.060296 6.1734e-06
16:28944396 G C 1.344796 -1.0787e-05
16:28950051 A G 0.141014 -3.1979e-05
16:28957170 A G 0.592246 5.4214e-06
16:28963012 C T 0.723071 -1.5020e-05
16:28966835 A G 0.066694 2.0709e-06
16:28970852 C T 0.354102 1.9601e-05
16:28974698 A G 0.039622 7.4048e-06
16:28974958 T C 0.028572 5.2844e-06
16:28975662 A G 0.051769 -3.5637e-05
16:28978833 T G 0.057977 2.0547e-05
16:28984945 C A 0.719008 -1.3708e-05
16:28985450 T C 0.021715 -8.8299e-06
16:28987857 G T 0.121714 -3.0249e-05
16:28989633 C T 0.131080 5.9301e-07
16:28992646 A G 0.733828 -1.4954e-05
16:29001460 C A 1.375548 -1.2391e-05
16:29008509 T C 0.098982 -1.1600e-05
16:29011297 A G 0.216270 1.4525e-05
16:29019356 T G 1.611370 -1.2065e-05
16:29020294 T C 0.214845 1.6604e-05
16:29022557 G A 1.372665 -1.9240e-05
16:29025978 C T 1.401937 -1.6066e-05
16:29039660 T G 0.134507 6.1691e-06
16:29042014 A G 0.130815 9.8058e-06
16:29043450 T G 0.646646 -2.0476e-05
16:29094925 T C 1.036014 5.2299e-06
16:29124150 A G 0.387797 -5.2809e-06
16:29126007 A C 0.031435 1.4216e-05
16:29136331 C G 0.698249 4.7958e-06
16:29137508 T C 0.066827 7.6725e-06
16:29138143 T C 0.312631 9.4689e-06
16:29138147 C T 1.340431 1.6609e-05
16:29150174 T C 0.295519 -2.6342e-05
16:29151522 G A 1.037826 2.1495e-05
16:29155480 A G 0.675388 2.4297e-05
16:29156005 G A 0.364787 -6.2615e-06
16:29170454 T C 0.159710 5.1927e-06
16:29172773 T C 0.036259 2.3505e-06
16:29172837 T C 0.092744 -9.8021e-06
16:29187654 A G 0.608357 3.7141e-05
16:29195695 A G 0.326400 -1.4039e-05
16:29204338 T C 0.082857 2.6800e-05
16:29221318 G T 0.966464 3.3707e-05
16:29234544 T C 0.034906 3.2130e-06
16:29240017 T C 0.195476 -3.6638e-06
16:29242115 C T 1.274947 1.3803e-05
16:29246098 T C 0.055618 1.3324e-06
16:29246102 T C 0.353136 1.2302e-05
16:29258092 T G 0.400842 -5.8832e-06
16:29262688 G A 0.393686 -9.3303e-06
16:29265493 T C 0.049566 -1.0885e-05
16:29265508 A C 0.276521 1.3628e-05
16:29266272 C T 0.718974 -1.7007e-05
16:29270649 C T 0.367956 -1.0322e-05
16:29278498 A G 0.735130 -1.4405e-05
16:29302136 C T 0.388556 -3.9606e-06
16:29307765 A G 0.251883 1.0123e-05
16:29311190 C T 0.341434 -1.1786e-05
16:29313383 A G 0.086267 2.8862e-05
16:29315879 A G 0.415033 -6.8310e-06
16:29317811 G C 0.622542 -8.2649e-06
16:29318542 G A 1.475186 -1.3982e-05
16:29318906 G A 0.555919 -1.6403e-05
16:29323692 A G 0.047186 -3.3840e-06
16:29327055 C G 0.057936 -3.7048e-06
16:29332380 C T 1.955615 -2.2632e-05
16:29344690 T C 0.545172 -1.9227e-05
16:29354782 T C 0.073004 -5.1512e-06
16:29358351 A G 1.186494 3.2704e-06
16:29412437 T C 0.119232 6.7704e-06
16:29432712 C T 0.047302 8.0310e-06
16:29596230 C T 0.048706 7.1587e-06
16:29613511 A G 0.145489 5.2714e-06
16:29614830 C T 0.060007 1.6290e-05
16:29644174 G A 1.177328 -5.1552e-06
16:29652488 G A 0.766680 3.8975e-06
16:29653752 A G 0.021375 2.0046e-06
16:29656093 A C 0.126239 -1.6677e-05
16:29661217 T C 0.903697 -3.4585e-06
16:29666736 A G 0.890261 -7.6054e-06
16:29668253 A G 0.111817 -1.4077e-05
16:29670303 T C 1.018733 -1.6241e-05
16:29673995 T C 0.112786 -1.3892e-05
16:29675855 C T 0.031571 4.4914e-06
16:29682945 A G 0.727229 -1.5531e-05
16:29687360 T C 1.832793 -3.1348e-05
16:29690177 C T 0.108431 1.7237e-06
16:29690904 G A 0.727939 -8.0662e-06
16:29691196 T C 0.496653 -2.5171e-06
16:29692692 T G 1.232789 -1.4260e-05
16:29698606 C T 1.562086 1.7747e-05
16:29698710 T C 0.546158 1.6695e-05
16:29706444 T C 0.400455 8.5769e-06
16:29710492 G C 0.400618 9.5341e-06
16:29716569 T G 0.400098 1.0547e-05
16:29720349 A C 0.410386 8.1423e-06
16:29740645 C G 1.600922 -1.6026e-05
16:29747291 G T 0.397035 1.8884e-05
16:29749194 G A 0.356335 2.7479e-05
16:29751163 C T 0.357702 2.7439e-05
16:29760347 G C 0.364699 2.9241e-05
16:29780731 C T 0.704124 3.2171e-06
16:29788919 T G 1.331629 -1.1537e-05
16:29790709 T C 0.228329 1.6432e-05
16:29791575 G C 0.049195 5.9651e-06
16:29820480 T C 0.290494 1.0759e-05
16:29826729 A G 0.031472 4.7084e-06
16:29835588 C G 0.291310 8.8679e-06
16:29841225 G A 1.215851 1.4865e-05
16:29845685 C T 0.288805 7.3544e-06
16:29848417 G A 0.287312 7.3240e-06
16:29860299 A G 0.031669 1.6832e-05
16:29860685 C A 0.291831 1.0573e-05
16:29869748 C G 0.129101 -2.5300e-05
16:29871730 A G 0.293177 -4.6776e-06
16:29882490 T C 0.646769 1.4235e-05
16:29885447 G A 0.677459 1.8481e-05
16:29891206 T C 0.061850 -2.5805e-05
16:29895303 C G 0.697627 1.0480e-05
16:29897173 G A 0.027035 -7.6753e-06
16:29905882 C T 1.644637 -7.6931e-06
16:29906546 T C 0.695879 1.0978e-05
16:29907027 T C 0.076816 -6.6389e-06
16:29908433 G C 1.646979 -5.9233e-06
16:29911416 A G 0.700265 1.0475e-05
16:29918034 C T 1.138835 5.7935e-06
16:29922011 T C 1.131009 7.8456e-06
16:29922988 T C 0.232337 1.2356e-05
16:29925445 T C 1.097415 2.8566e-05
16:29932064 T C 1.100315 2.7885e-05
16:29933890 T C 0.077237 1.7094e-05
16:29934113 C G 0.065596 4.5355e-06
16:29936654 G A 1.119188 3.0534e-05
16:29944832 A G 1.100829 2.8583e-05
16:29948401 A G 1.104579 2.9135e-05
16:29965496 T C 0.911452 4.8399e-06
16:29976076 T C 0.106034 6.2305e-06
16:29983015 G C 0.081626 -5.6279e-06
16:29986525 A G 0.910564 4.1956e-07
16:29993108 G C 0.911506 3.8784e-06
16:29994398 T C 0.054968 3.1936e-06
16:29998200 G A 1.045364 -1.0926e-05
16:30003756 T C 0.101039 -2.2439e-05
16:30007325 T C 0.134225 -2.2553e-05
16:30010475 C T 0.134650 -2.0571e-05
16:30011040 G A 0.027722 2.5945e-06
16:30014976 T G 0.042158 2.4439e-05
16:30030092 A G 0.076584 -1.1797e-05
16:30033633 C T 0.803987 9.1067e-06
16:30041966 G A 0.936488 -3.9719e-06
16:30046042 A G 0.935291 -4.6140e-06
16:30054613 G T 0.155202 3.5843e-06
16:30059792 G A 0.093172 -2.2410e-06
16:30064471 T C 0.078189 2.6820e-05
16:30089908 T C 0.938405 -8.4992e-06
16:30094180 T C 0.129703 -2.1923e-05
16:30101596 A C 0.958614 -5.7323e-06
16:30103160 A C 0.801906 -1.6535e-05
16:30106982 T C 0.027015 -3.7817e-06
16:30111904 C A 1.765093 -3.3271e-05
16:30114124 T C 0.954510 -5.1989e-06
16:30119525 A C 1.712389 -5.7229e-05
16:30125840 C G 0.877892 -6.0030e-05
16:30127888 C T 0.065647 4.7378e-06
16:30131777 A G 0.147369 -1.6750e-05
16:30135798 T C 0.081229 -1.8923e-05
16:30138432 T C 0.028630 1.5786e-05
16:30146257 G T 0.145240 -2.0967e-05
16:30147265 T C 0.880367 -3.4739e-05
16:30154740 G A 1.000745 -6.8924e-05
16:30165725 C T 0.924854 -7.5119e-05
16:30174024 A G 0.094467 -1.1352e-06
16:30174926 C T 1.020532 -6.9576e-05
16:30177807 T C 0.675147 -2.6049e-05
16:30190891 A G 0.104980 -2.6495e-05
16:30349065 T G 0.103793 2.3537e-06
16:30360998 G A 0.058521 -1.6107e-06
16:30376486 C T 0.731768 7.0429e-05
16:30376691 A G 0.266502 8.3895e-06
16:30380486 C T 0.667715 -3.1303e-05
16:30380872 G C 0.088151 -1.7985e-05
16:30388890 A G 0.053177 1.1906e-05
16:30393147 A C 0.070625 -5.4213e-06
16:30393660 A G 1.293456 -3.9921e-05
16:30394926 A G 0.024771 -9.3932e-07
16:30403858 G A 1.291582 -3.5228e-05
16:30405726 T C 0.516300 2.2128e-06
16:30405895 C T 0.040539 -1.8661e-05
16:30406410 T C 0.102365 2.5476e-06
16:30409241 G A 0.051069 8.6686e-06
16:30423751 A G 1.686230 -4.8889e-05
16:30424412 A G 0.022595 9.7209e-06
16:30455458 A G 0.091734 -6.4743e-06
16:30466741 G A 0.313484 -2.1259e-05
16:30474856 A G 0.287176 4.8422e-05
16:30476316 G T 1.794162 -2.4791e-05
16:30479065 T C 0.042923 1.4545e-05
16:30482393 A C 0.110311 -2.2097e-05
16:30491783 C T 0.287560 3.9274e-05
16:30492823 T C 0.104330 5.4175e-06
16:30493881 C T 1.275957 -3.8385e-05
16:30495652 A G 0.063492 4.2515e-06
16:30501609 T C 0.457008 -2.3357e-06
16:30503414 G T 0.775931 -2.0561e-05
16:30505821 T C 0.150660 -1.5623e-06
16:30514103 A G 0.781415 -8.5245e-05
16:30514723 T C 0.992643 -3.6656e-05
16:30516531 T C 0.051738 1.1309e-05
16:30518041 C G 0.582862 3.4225e-05
16:30522152 A G 0.467996 3.9822e-05
16:30528132 T C 0.122305 -1.0305e-05
16:30536918 G C 0.810582 8.3664e-05
16:30546488 A G 0.808318 7.2902e-05
16:30553899 G A 0.357046 -2.2876e-05
16:30554159 A G 0.401356 -1.8565e-06
16:30557226 C T 0.310217 8.1645e-05
16:30557392 A C 0.210391 2.6752e-05
16:30566747 A G 0.199947 1.5273e-04
16:30570011 G T 0.274107 1.9205e-05
16:30573059 C T 0.063876 -7.0021e-06
16:30598966 C T 0.075350 1.9899e-05
16:30617698 A G 0.257006 2.1269e-05
16:30635659 G A 0.715108 3.3821e-05
16:30638256 G A 0.027117 -1.3170e-05
16:30642867 T C 0.723115 2.8174e-05
16:30666803 T C 0.036538 -1.9329e-05
16:30682376 T G 0.062217 -6.4288e-06
16:30703155 A G 0.514655 1.0277e-05
16:30703455 A G 0.084955 1.5840e-07
16:30704893 A G 0.251930 -1.5216e-05
16:30718873 T C 0.453870 8.4569e-05
16:30719158 C T 0.042110 4.0775e-06
16:30735038 G C 0.062346 2.1688e-05
16:30742669 T G 0.051857 1.3680e-05
16:30745976 T C 0.285765 -1.9026e-05
16:30772988 T C 0.036681 7.7954e-06
16:30785824 T C 0.230423 -4.6147e-06
16:30792389 C T 0.321664 2.2184e-05
16:30803299 T C 0.228675 -1.0589e-05
16:30812608 A G 0.164378 2.8254e-05
16:30814764 A T 0.114707 1.1323e-05
16:30823047 T G 0.782143 -9.4354e-05
16:30833321 T C 0.763964 3.1973e-06
16:30837596 T C 1.229604 -6.7057e-06
16:30839249 T C 0.031210 5.2397e-06
16:30841085 A G 0.023088 -1.9034e-05
16:30866966 T C 0.076618 1.4898e-05
16:30877544 C T 1.602836 -1.5219e-05
16:30883774 T C 0.024112 -7.0782e-06
16:30883849 A G 0.085472 -5.2307e-06
16:30884458 A C 0.028830 6.7319e-06
16:30887482 C T 0.071542 4.7240e-06
16:30888295 A G 0.532130 2.0232e-05
16:30897456 C T 1.221369 -1.6076e-05
16:30918487 G C 0.759850 -9.5470e-05
16:30933547 T A 0.029065 4.1412e-06
16:30933851 G T 0.062037 1.4640e-05
16:30936081 A G 0.478195 2.6299e-05
16:30942625 A G 1.275450 -1.9797e-05
16:30947572 G A 0.480109 2.1873e-05
16:30956651 G C 0.466847 5.6684e-05
16:30976129 A T 0.076482 -1.4469e-05
16:30991644 T C 0.022884 -1.3604e-05
16:30999142 G A 1.254327 -1.8312e-05
16:31001268 C T 0.056865 1.6474e-06
16:31002064 T C 0.030462 1.7439e-07
16:31004812 C T 0.745788 3.2688e-05
16:31009786 A G 0.035912 7.6009e-07
16:31023515 T C 0.046639 -1.0804e-05
16:31033705 C T 0.072474 8.7487e-06
16:31051496 C T 0.027416 4.9077e-07
16:31054040 C G 0.760374 -1.5058e-04
16:31056433 G A 0.754873 2.9063e-05
16:31089341 G A 0.038503 4.2326e-06
16:31090094 A G 0.152312 3.6789e-06
16:31090269 T C 0.038636 -1.7903e-06
16:31095171 T C 0.767996 2.8679e-05
16:31099011 C T 0.032373 -1.2798e-06
16:31099582 T C 0.125018 -2.1337e-05
16:31100896 A G 0.033332 1.0200e-05
16:31102321 T C 0.758378 2.8825e-05
16:31105353 A G 0.482618 4.3939e-05
16:31105554 C A 0.508450 -5.4470e-05
16:31107689 T C 0.748131 -1.9880e-04
16:31133793 T C 0.050562 3.1548e-06
16:31139261 G A 0.190703 -5.9598e-06
16:31142271 G A 0.713096 3.3537e-05
16:31149755 G A 0.116063 -1.3229e-06
16:31152818 T C 0.031414 1.8286e-07
16:31154358 A G 0.571660 2.4708e-05
16:31158647 T C 0.223940 -1.7287e-05
16:31195279 T C 1.040169 -3.4048e-05
16:31196105 C T 0.642869 6.3067e-07
16:31200415 T C 0.025798 -1.7594e-05
16:31203669 T C 0.069404 3.0080e-06
16:31220394 C A 0.037364 2.3619e-06
16:31225189 T C 0.311295 5.8122e-05
16:31225777 G A 0.038394 -1.5939e-05
16:31231066 G T 0.072729 -9.1194e-06
16:31238229 T C 0.042015 1.8742e-05
16:31240971 T C 0.033264 3.6436e-06
16:31260557 A G 0.028283 -1.6210e-05
16:31271063 A G 1.371176 -4.4326e-06
16:31307384 T C 0.239086 -1.5291e-05
16:31309805 T C 0.362159 6.2550e-06
16:31312501 G T 0.321514 2.4345e-05
16:31312855 C T 0.463970 -1.9914e-05
16:31313253 T C 0.217286 -1.4768e-05
16:31334236 A C 0.815022 -6.3810e-06
16:31336719 A G 0.718515 -2.0279e-05
16:31341424 A C 0.027154 1.2143e-05
16:31343005 T C 0.283889 -3.2100e-06
16:31347748 G A 1.075524 -9.1856e-07
16:31357760 A G 0.687876 -1.5786e-05
16:31359826 T C 1.068126 -1.7061e-06
16:31367318 C T 0.304454 3.0902e-05
16:31368874 C T 0.314205 4.2067e-06
16:31371674 A G 0.403073 -2.4557e-06
16:31374535 G C 0.693475 -1.8018e-05
16:31375234 T C 0.111293 -3.3469e-06
16:31379355 C T 1.866744 2.2578e-05
16:31384648 T C 0.079518 -7.3047e-07
16:31392384 G A 0.046618 -2.5459e-07
16:31393308 A G 0.448454 -3.1945e-05
16:31396187 T C 0.027505 -2.2158e-05
16:31400352 T C 0.728902 2.1690e-05
16:31402105 T C 0.093692 2.4697e-06
16:31404571 C T 0.891787 3.6854e-05
16:31418869 G A 0.122183 3.2230e-06
16:31418975 T C 0.059871 -6.3403e-06
16:31419703 A G 0.309707 -5.1864e-05
16:31421417 C T 1.214342 -7.2828e-06
16:31426065 A G 0.106231 6.5021e-06
16:31427212 T C 0.037677 -7.6454e-06
16:31435677 T C 0.063594 -2.8650e-05
16:31436932 T C 1.888418 7.5432e-06
16:31442601 A G 0.098207 -4.0563e-06
16:31450870 G A 0.102345 8.7755e-06
16:31451699 A G 0.786093 1.9057e-05
16:31463216 G A 1.436942 3.9178e-05
16:31464800 T C 0.084958 7.5525e-07
16:31470886 A T 0.132005 1.4074e-05
16:31473275 G A 0.091136 -1.4147e-05
16:31476458 T C 0.821910 1.7869e-05
16:31484598 C A 0.088841 -7.8439e-06
16:31498021 A G 0.482085 2.6989e-05
16:31513086 T C 0.564394 5.3734e-06
16:31514980 C A 0.128088 1.6844e-05
16:31524824 A G 0.104840 -2.6931e-05
16:31527820 C T 1.046652 -5.2126e-06
16:31533746 G A 0.132243 1.6596e-05
16:31536419 T C 0.323690 -4.1962e-05
16:31541865 T C 0.210116 1.5411e-05
16:31549485 G T 0.038163 -2.0187e-06
16:31559632 C T 0.124015 2.5790e-05
16:31567942 T C 0.133249 1.4729e-05
16:31568700 T C 0.143292 1.7408e-05
16:31573418 T C 0.037548 -5.2071e-06
16:31584001 T C 0.190536 -1.7831e-05
16:31599256 C G 0.883175 -2.8055e-05
16:31613277 T C 0.108451 2.2252e-05
16:31614439 T C 0.109359 3.0695e-05
16:31615019 G A 1.182526 -2.8214e-05
16:31621733 G A 0.081830 1.0635e-05
16:31633058 C T 1.238746 -5.1493e-05
16:31640018 A C 1.221063 -4.2916e-05
16:31670094 T C 0.168029 1.8674e-05
16:31670496 T C 0.095413 -6.7318e-06
16:31690408 C T 0.355309 -3.6602e-06
16:31690500 T G 0.059069 2.7304e-06
16:31694497 T C 0.160805 -2.6842e-05
16:31696666 G A 1.481354 -6.3582e-06
16:31698253 T C 0.022687 -7.6929e-06
16:31707679 T G 1.568226 -3.4296e-06
16:31712930 A C 0.025682 4.2312e-06
16:31715931 C T 1.422428 -8.6856e-06
16:31719401 A G 0.080022 2.7396e-05
16:31725439 G A 0.034665 4.5173e-06
16:31726446 A G 0.729932 -2.6699e-05
16:31743360 C T 0.083098 -7.1308e-06
16:31817073 G A 0.146536 9.6963e-06
16:31817561 C T 1.568454 -1.0906e-07
16:31853296 G A 0.057736 -2.8261e-07
16:31854357 C T 0.584664 4.8594e-06
16:31858228 C A 0.080253 3.5118e-05
16:31858462 T C 0.025845 1.4832e-05
16:31860723 A C 0.042654 7.6347e-06
16:31861962 A G 1.915137 -1.4401e-05
16:31878719 G T 0.059463 3.4246e-06
16:31890002 C T 0.039312 1.4100e-05
16:31891337 T C 0.036749 6.2323e-06
16:31892919 G A 0.129951 -2.1108e-05
16:31893886 A C 0.025407 1.5473e-05
16:31897308 G A 1.939266 6.3285e-06
16:31910047 C T 0.089018 1.6350e-05
16:31925986 C T 0.039860 6.9532e-06
16:31926619 A G 1.939058 4.8865e-06
16:31930025 A G 0.059211 7.3084e-06
16:31933826 G A 0.030241 -5.1246e-06
16:31937137 T C 0.241503 -1.8033e-05
```
