## Supplemental_Data_Files for "Common genetic variation associated with Mendelian disease severity revealed through cryptic phenotype analysis": SupplementalDataFile_8.txt (part 18 of 21)

```
16:31946713 T C 0.248847 4.2606e-06
16:31947562 T C 0.030585 8.7405e-06
16:31957368 T G 0.213550 -3.2514e-06
16:32612821 T G 0.034920 4.5326e-07
16:32615634 T C 0.036749 3.7755e-06
16:32966666 A G 0.057148 -6.3973e-06
16:33490398 A G 0.019831 -1.3575e-05
16:33546028 A G 0.042749 -1.3863e-06
16:33546867 A G 0.080691 -6.9730e-06
16:33598707 T C 0.042457 -1.5308e-06
16:33798049 T C 0.112878 -1.3876e-05
16:33950086 G A 1.623235 5.8284e-06
16:34197195 C T 0.034872 1.7806e-05
16:34204266 T C 0.125583 -1.2326e-05
16:34218620 C A 0.079716 1.1233e-05
16:34239028 C T 0.118331 1.5221e-05
16:34249601 T C 0.078148 4.4774e-07
16:34259805 A G 0.971968 1.6154e-05
16:34270283 A C 0.023819 1.8712e-05
16:34275139 A G 0.273961 -3.5293e-06
16:34278215 A G 0.047043 2.1265e-05
16:34289387 T G 0.058361 2.8557e-06
16:34293327 C T 1.963013 2.4399e-05
16:34302306 G A 0.065144 -2.7435e-06
16:34304482 T G 0.058950 -1.6810e-06
16:34317164 A G 0.056128 8.6911e-06
16:34344398 C T 0.032737 -1.7188e-06
16:34345633 G A 0.029677 1.7317e-06
16:34346922 A G 0.027481 -2.1113e-06
16:34358473 A G 0.051511 1.0710e-05
16:34360980 T C 1.071301 1.4534e-05
16:34374522 A C 0.109389 1.6075e-05
16:34379905 A G 0.036980 -2.0749e-05
16:34380004 A G 0.192093 2.2410e-05
16:34405187 T C 0.125001 -6.3152e-06
16:34405643 T C 0.079753 7.9770e-06
16:34412310 A C 0.021429 -4.1776e-06
16:34414787 G A 0.204822 -1.5508e-05
16:34421553 T C 0.022575 -1.2992e-05
16:34422961 T C 0.085914 -2.1361e-05
16:34427682 C T 0.170137 2.3570e-05
16:34441739 C T 0.403144 -2.9528e-05
16:34494394 A G 0.088130 -1.5217e-06
16:34498532 G A 1.082748 1.0139e-05
16:34511429 C A 0.053748 2.4893e-06
16:34516075 C T 1.597815 2.5104e-05
16:34532030 C T 0.971819 3.5134e-06
16:34533419 T C 0.057940 5.5275e-06
16:34539307 A G 0.025886 -6.9019e-06
16:34542836 T C 0.057372 8.3969e-06
16:34564421 A G 0.051806 -3.6151e-07
16:34573364 T G 0.027056 -2.7984e-05
16:34587087 A C 0.020943 -1.3624e-05
16:34590937 C G 0.074650 1.2154e-05
16:34613363 A G 0.121996 -1.1906e-05
16:34628785 A C 0.021092 1.7050e-05
16:34631277 C T 0.029235 -8.2613e-06
16:34631340 C T 1.011332 3.7220e-06
16:34632077 G A 0.076132 1.1313e-05
16:34641461 C T 0.059589 2.8121e-05
16:34685370 A G 0.058066 3.4513e-06
16:34689962 A G 0.057001 5.4202e-06
16:34693165 T G 1.056226 6.2467e-06
16:34709907 C T 0.046771 2.3900e-05
16:34710483 T C 0.046231 -2.8408e-05
16:34713909 G A 0.079059 1.0348e-05
16:34720097 A G 0.086491 1.5169e-06
16:34732946 T C 0.059035 6.4587e-06
16:34740580 T C 0.046965 1.1023e-05
16:34757912 T C 0.221628 -7.6672e-07
16:34786294 A G 0.039309 -9.0656e-06
16:34805859 T C 0.215389 -2.7768e-05
16:34809907 T A 0.916198 5.7278e-06
16:34814487 C G 0.083527 -1.0707e-05
16:34863191 C G 0.024040 1.9734e-05
16:34864225 T G 0.028100 1.7352e-05
16:34864943 A G 0.046102 -3.2078e-05
16:34875689 G A 0.063308 -4.2524e-06
16:34877715 T C 0.059242 -4.3663e-06
16:34880845 C T 0.025672 -9.0032e-06
16:34896584 G A 0.924558 3.4857e-06
16:34957166 A G 0.102841 2.5203e-07
16:34963939 T C 0.047985 1.1305e-05
16:34964475 G C 0.201521 2.8130e-05
16:34968284 T G 0.059606 1.0491e-05
16:34970235 T C 0.066133 1.0168e-05
16:34974646 A G 0.065627 1.5193e-06
16:35021057 A G 0.053479 5.6755e-06
16:35023130 T C 0.037639 1.3568e-06
16:35023880 G A 0.335443 -1.0363e-05
16:35025324 T C 0.045656 -6.6930e-06
16:35026953 T C 0.047054 2.3539e-05
16:35049360 G T 0.074589 1.3925e-05
16:35054782 T C 0.259794 -2.6464e-05
16:35067678 G C 1.558472 2.5950e-05
16:35076201 T G 0.021239 -1.7466e-05
16:35076922 G A 0.029300 2.7713e-06
16:35077080 G A 0.872660 7.8385e-06
16:35106214 A G 0.066229 1.1440e-05
16:35136712 C T 0.055638 1.3789e-06
16:35170431 A G 0.164065 5.7033e-06
16:35174749 T C 0.026855 1.6520e-05
16:46501717 T C 0.045639 1.4534e-05
16:46503022 C T 0.034675 -5.5942e-06
16:46503573 T C 0.089371 -7.7167e-06
16:46507761 A G 0.106612 8.1616e-06
16:46510055 A G 0.112198 1.1924e-05
16:46523378 C A 0.079365 7.9574e-06
16:46538105 C A 0.078787 8.1865e-06
16:46539392 A G 0.303665 -1.8809e-05
16:46539637 G A 0.150208 1.8312e-05
16:46582954 C T 0.033226 3.3015e-06
16:46584098 C A 0.237114 -6.0830e-06
16:46592008 T C 0.038860 -2.4685e-05
16:46602819 T C 0.970986 2.9667e-05
16:46628704 A G 0.078186 1.6924e-06
16:46640592 G T 0.157983 4.9319e-07
16:46642286 A G 0.031935 -3.2921e-05
16:46650734 C T 0.045707 -2.0262e-05
16:46654723 A G 0.033549 -1.5486e-06
16:46662890 G T 0.066966 5.1920e-06
16:46668469 T G 0.069537 1.2827e-05
16:46697098 G A 1.206675 2.0508e-05
16:46723370 C A 0.213070 -1.1626e-05
16:46731413 C T 0.057066 1.4967e-05
16:46764374 T C 0.291837 -2.0573e-05
16:46764892 G A 0.093760 8.4397e-06
16:46765715 T C 0.978347 2.5525e-05
16:46766712 G C 0.033978 -5.0521e-06
16:46773999 A C 1.201269 2.3088e-05
16:46783989 A G 1.688484 1.2753e-05
16:46797451 A G 0.118990 2.5057e-06
16:46834940 T C 0.076567 -1.1503e-05
16:46846663 C T 0.186858 1.3460e-05
16:46860365 T C 0.093009 1.3929e-05
16:46889966 A C 0.254385 -1.8804e-05
16:46891933 G T 0.708472 2.4139e-05
16:46894473 G A 0.075065 1.2125e-05
16:46914630 G A 0.089953 -2.4538e-05
16:46923506 A G 0.152757 4.2891e-07
16:46927524 A G 0.032907 -3.3055e-05
16:46934689 T C 0.028864 -6.9481e-06
16:46941406 A T 0.100410 -1.3507e-05
16:46943436 T C 0.055244 1.4507e-05
16:46943874 A G 0.046479 -1.9996e-05
16:46946318 A C 0.251012 -1.1825e-05
16:46953161 T C 0.045541 7.7160e-06
16:46975313 G A 0.063951 1.6482e-05
16:46976784 T C 0.042987 2.6450e-06
16:46993528 A G 0.054458 3.5460e-06
16:46996126 G A 0.158207 -8.4910e-07
16:46997729 G A 0.080644 3.0212e-06
16:46998384 A G 0.113836 -2.3387e-06
16:47001626 A G 0.619281 1.0527e-05
16:47018161 T C 1.868243 6.5712e-06
16:47031830 A G 0.042583 7.2393e-06
16:47056864 A G 0.136683 4.4916e-06
16:47060366 A G 0.032727 8.5894e-06
16:47062235 C T 0.057175 1.0972e-05
16:47074235 A G 0.491264 8.4872e-06
16:47095763 A G 1.942982 7.4796e-07
16:47097387 T C 0.085628 -1.2358e-05
16:47101026 A G 0.057607 -3.1546e-06
16:47108650 G A 1.788171 -2.0592e-05
16:47110309 G A 0.033838 -1.5977e-05
16:47117654 A G 0.033787 1.1935e-05
16:47146718 G A 0.345310 6.8440e-06
16:47149925 C T 0.098299 -2.2793e-05
16:47191501 G A 0.087729 1.5499e-05
16:47201137 A G 0.023646 7.9604e-06
16:47209822 T C 0.024975 -3.3467e-06
16:47223418 C T 0.088239 1.1238e-06
16:47235548 A G 0.045418 1.1936e-05
16:47247593 T C 0.082891 -1.2498e-05
16:47264158 G T 0.134504 9.5477e-06
16:47268206 C G 0.205580 1.8046e-06
16:47271876 C T 0.087709 -4.2883e-07
16:47289388 G A 0.022065 -6.6559e-06
16:47303838 T C 0.665529 -2.8764e-05
16:47314134 A C 0.049393 2.1303e-05
16:47333645 T C 0.024050 -1.2233e-05
16:47348721 T C 0.053360 -1.4954e-05
16:47371099 C T 0.083653 -9.8972e-07
16:47452609 C T 0.034933 -2.2992e-06
16:47461582 T C 0.144275 1.2685e-05
16:47496947 G A 0.246973 7.4232e-06
16:47508540 T C 0.036443 -2.0309e-05
16:47512691 C T 0.052333 5.5067e-06
16:47538010 G A 0.173928 1.0381e-05
16:47549473 T G 0.022170 -7.8545e-06
16:47566785 C T 0.031768 -1.0151e-05
16:47611505 C T 0.096555 -1.2638e-05
16:47630539 C T 0.185046 -3.4690e-06
16:47636656 C G 0.833198 1.2038e-05
16:47645801 C T 0.049614 -5.4357e-06
16:47677040 A G 0.057260 3.6917e-05
16:47692412 A G 0.121272 1.8392e-05
16:47694821 T G 0.083387 -5.4591e-06
16:47697618 G A 0.084751 1.8983e-07
16:47701918 G A 0.051987 6.2615e-06
16:47728083 A G 0.154468 -2.2599e-05
16:47732476 T C 0.028402 -8.6520e-06
16:47733918 A C 0.041624 1.7461e-05
16:47735030 A G 1.978153 2.1189e-06
16:47742330 G A 0.265448 -9.0419e-08
16:47742504 T C 0.075751 1.2175e-05
16:47786267 G A 0.123193 1.2666e-06
16:47787411 A G 0.856096 9.4078e-06
16:47809189 G A 0.077366 -1.6571e-05
16:47809233 A C 0.027457 1.2184e-05
16:47814437 G T 0.030891 -2.0341e-06
16:47819475 T C 0.058317 1.0401e-05
16:47859931 A G 1.245607 2.3747e-05
16:47864956 G A 0.055648 4.1286e-06
16:47882559 G A 0.149847 6.0755e-06
16:47897081 A G 0.063930 -8.2460e-06
16:47897978 T G 0.061999 -8.6648e-06
16:47907350 C T 0.062768 -9.9641e-06
16:47910137 G C 0.313627 9.1763e-06
16:47915953 C A 0.061394 1.8637e-05
16:47935640 T C 0.038989 -2.2536e-06
16:47969317 G A 0.047288 9.2116e-08
16:47975774 C T 0.093084 -6.4799e-07
16:47981631 A G 0.098717 -5.0373e-06
16:47981754 G A 0.219261 6.2508e-06
16:47983920 C T 0.064216 -5.4778e-06
16:47988168 A G 0.078879 -1.6708e-05
16:47990949 T C 0.055026 -2.7134e-05
16:47991323 T C 0.055540 1.2798e-05
16:47997880 A G 0.082075 2.2895e-05
16:48004176 T C 0.050351 -8.2250e-06
16:48028306 A G 0.309652 -2.5724e-05
16:48056982 G A 0.151350 2.1855e-05
16:48058951 A G 0.145050 -2.1175e-06
16:48059332 C T 0.051361 -1.1079e-05
16:48079134 T C 1.536686 -1.7751e-05
16:48081896 C T 0.259094 7.0475e-05
16:48094644 T C 0.027664 4.5519e-06
16:48116874 C T 0.026403 -2.8086e-06
16:48117659 T A 0.034845 8.8047e-08
16:48119125 G A 0.169471 1.3498e-05
16:48119252 T C 0.044123 1.4975e-05
16:48122582 A G 1.561919 4.0083e-06
16:48122981 A G 0.072287 2.4274e-06
16:48130781 T C 0.066507 -5.8112e-06
16:48138471 A G 0.040278 2.6319e-05
16:48140332 T C 0.057641 1.7702e-05
16:48145291 T G 0.029045 1.0525e-05
16:48153208 C T 0.181925 -1.8357e-05
16:48164777 C T 0.617489 1.7005e-05
16:48177220 C T 0.136166 -7.2052e-06
16:48185960 A G 0.068887 -5.7706e-06
16:48186373 C A 0.130431 -1.0884e-05
16:48190385 G T 0.634471 3.1688e-05
16:48193209 T C 0.041311 -1.0600e-05
16:48196692 T C 0.030201 1.1180e-05
16:48201707 G A 0.347550 1.1174e-05
16:48204078 A T 0.219292 1.9780e-05
16:48204130 T C 0.031540 -1.5315e-06
16:48208014 A G 0.218860 1.8455e-05
16:48223234 G T 0.039329 -3.2257e-06
16:48223835 T C 0.116026 1.0310e-05
16:48234327 T C 0.023823 -3.6358e-05
16:48238117 T G 0.324051 6.9512e-06
16:48239481 C T 0.057022 -8.1529e-06
16:48242379 A G 0.129003 2.9636e-06
16:48245318 A G 0.046006 2.5350e-07
16:48246771 G A 0.082354 -1.2763e-05
16:48248443 A G 0.113687 -1.8438e-05
16:48258198 T C 0.254524 -7.4436e-07
16:48260152 C T 0.049216 9.6746e-06
16:48265777 T C 0.169668 1.1028e-05
16:48267304 A G 0.055781 -2.3766e-05
16:48269776 T C 0.063645 1.9514e-05
16:48294623 A G 0.202109 -2.4785e-05
16:48312207 A G 0.299970 1.1969e-05
16:48323790 A C 0.087297 -8.3523e-06
16:48325662 A G 0.036453 2.1968e-06
16:48326234 T C 0.087960 -1.7284e-05
16:48358368 G A 0.625720 -8.1702e-06
16:48370337 A C 0.055859 -4.5860e-06
16:48375777 G A 1.748791 -2.3140e-06
16:48380043 G A 0.071964 2.3657e-05
16:48384985 C T 0.030571 1.2016e-05
16:48385371 A G 0.090904 -3.6144e-07
16:48407685 T C 0.046085 -9.0085e-07
16:48449171 T C 0.112589 1.5202e-05
16:48467493 C T 0.408455 1.0760e-05
16:48468459 G A 0.423920 8.0392e-06
16:48470715 C T 0.180180 9.4031e-06
16:48471140 A G 0.235390 -2.7091e-06
16:48471225 G A 0.417791 7.5562e-06
16:48471299 T C 0.028385 1.9438e-06
16:48479935 G A 0.524069 1.8535e-06
16:48481857 T C 0.186871 5.9867e-06
16:48490458 G C 0.028851 -3.4786e-07
16:48494149 C T 0.682878 1.8121e-05
16:48495041 C T 0.036749 2.3435e-05
16:48495674 A G 0.519381 2.0266e-05
16:48496368 A G 0.118732 2.5526e-06
16:48496547 C T 1.944199 1.4136e-05
16:48520586 A G 0.032237 -2.2343e-05
16:48524367 C A 0.955007 -5.4675e-06
16:48531908 T C 0.022228 1.8106e-05
16:48537936 T C 0.057158 -3.6033e-06
16:48571238 T C 0.043888 4.3851e-05
16:48573426 T C 0.065576 2.2656e-05
16:48586754 C T 0.068938 1.8707e-05
16:48606429 A G 0.165371 -2.5674e-05
16:48607966 C T 0.621382 -1.7590e-05
16:48610292 A G 0.021694 -1.0465e-05
16:48630240 T C 0.069322 1.1079e-05
16:48634324 C G 0.077186 -5.5603e-06
16:48640197 A C 0.197434 3.0623e-05
16:48646258 T C 0.620250 -1.9988e-05
16:48658666 A G 0.152870 3.1763e-05
16:48663839 T G 0.043280 -4.1013e-06
16:48674297 C A 0.301489 9.3802e-06
16:48687583 T C 0.049675 1.4266e-05
16:48714366 A G 1.378638 1.5760e-05
16:48721647 A G 0.026328 7.5631e-06
16:48723502 G A 0.078016 2.5581e-05
16:48724819 A C 0.030088 1.7976e-05
16:48730940 A G 0.028341 -6.3771e-08
16:48734173 G T 0.869175 -2.2813e-05
16:48739059 G A 0.456215 -1.1176e-05
16:48749050 G T 0.251526 7.8122e-06
16:48761933 G A 0.048883 1.1676e-05
16:48767773 T G 0.393740 -2.0143e-05
16:48768689 C A 0.235581 1.4528e-05
16:48782644 A G 0.073178 1.7015e-05
16:48821540 T G 0.532892 5.1648e-06
16:48829143 C T 0.033124 2.3490e-06
16:48831611 T G 0.622569 -5.8636e-06
16:48834118 G C 0.084686 -2.2105e-05
16:48837785 G A 0.064699 2.8004e-05
16:48851380 C T 0.453468 -1.6199e-05
16:48852097 T C 0.115978 5.1325e-06
16:48862920 G A 0.254725 -5.0989e-06
16:48863756 G A 1.955092 1.0948e-05
16:48864308 C T 0.565017 2.9376e-05
16:48865789 C A 0.321511 1.2684e-05
16:48867969 C G 0.212584 2.7769e-06
16:48869008 C G 0.049926 -6.2057e-06
16:48874485 C T 0.769584 -1.6509e-05
16:48877631 G A 1.207940 -1.7037e-06
16:48878185 G A 0.097687 1.1979e-05
16:48879459 C T 0.151890 3.4844e-05
16:48884600 A C 1.178008 -7.7505e-06
16:48886635 C G 0.061360 1.3828e-06
16:48893336 C T 0.050178 2.4602e-05
16:48897275 T C 0.380467 -1.6596e-05
16:48898202 G A 0.037357 1.3899e-05
16:48899453 C A 0.041736 1.5590e-05
16:48902426 T C 0.022208 1.6617e-05
16:48903275 A C 0.090177 -3.0428e-06
16:48903685 T C 0.042947 -1.4361e-05
16:48903737 A G 0.029599 -2.1892e-05
16:48904646 C T 0.334927 2.9117e-06
16:48905001 G A 0.061493 6.1389e-06
16:48912236 A C 0.048060 3.4941e-06
16:48913812 G C 0.075558 -1.5417e-05
16:48921622 T C 0.047931 4.8996e-06
16:48921691 T C 0.028644 1.7944e-05
16:48934659 C T 1.163443 -3.7769e-05
16:48943041 G A 0.162127 -2.0707e-05
16:48955894 C T 0.159139 1.6732e-05
16:48968089 C T 0.055315 1.8545e-05
16:48968166 G A 1.952562 -6.3187e-06
16:48973905 G A 0.139202 3.1495e-06
16:48974459 A G 0.053126 9.2718e-06
16:48976567 G A 0.821788 -4.0682e-05
16:48980351 A G 0.085370 -8.7746e-06
16:48981998 A G 0.376755 -1.1950e-05
16:48986897 T C 0.094607 4.2788e-06
16:48989975 C T 0.353568 -8.2757e-06
16:48993062 T G 1.157946 -4.6736e-06
16:48996359 T C 0.282688 -2.9074e-05
16:48997462 C G 0.055869 2.0994e-05
16:48997906 A G 0.127857 1.5081e-05
16:49007916 G A 0.058079 1.9853e-06
16:49008962 G A 0.054564 -3.4149e-06
16:49013414 T G 0.192121 1.3178e-05
16:49016296 T C 0.110967 -1.3102e-05
16:49017308 G A 0.366140 -5.7337e-06
16:49019194 G A 1.243077 4.9786e-06
16:49021401 G A 0.032343 -5.1908e-06
16:49022705 A G 0.038503 -2.7450e-06
16:49028045 A G 0.064236 -1.2049e-06
16:49029678 T C 0.227237 5.1952e-06
16:49029841 T C 1.002336 3.1988e-06
16:49031609 A C 0.636532 9.9753e-06
16:49032168 A G 0.023350 5.2547e-06
16:49032921 T C 0.035147 2.3015e-05
16:49042275 T C 0.079053 -5.2734e-06
16:49055808 A G 0.033390 -2.9487e-06
16:49059315 T C 0.096813 1.9201e-05
16:49061034 C A 0.043606 6.0180e-06
16:49070799 T C 0.064362 6.7939e-06
16:49072388 C T 0.432073 -1.7187e-05
16:49077679 G A 0.171521 4.5677e-07
16:49086019 T C 0.372712 2.1121e-05
16:49092110 T C 0.037813 4.5766e-08
16:49095287 C T 1.369197 1.1923e-05
16:49095563 T C 0.176407 2.7319e-06
16:49096220 G C 0.118912 -1.0859e-05
16:49113163 G A 0.409148 2.4111e-06
16:49113287 A G 0.022238 -2.4827e-06
16:49124454 A C 1.512938 6.0198e-05
16:49129438 A G 0.032849 -6.9549e-06
16:49139671 C T 0.691813 1.0103e-05
16:49143916 A G 0.104395 4.8165e-05
16:49146145 C T 0.149694 3.0287e-05
16:49149463 T C 0.085618 1.2944e-05
16:49149776 G C 0.078757 7.9669e-06
16:49154490 A G 0.048233 3.5404e-06
16:49162070 G T 0.244005 2.3176e-05
16:49163564 C T 0.673121 -3.7186e-07
16:49164414 A G 0.577769 1.2660e-05
16:49167274 C T 1.189153 -2.1049e-06
16:49173186 T C 0.142317 6.4403e-06
16:49190595 G A 0.474044 -4.1975e-05
16:49203875 A G 0.021524 -1.0691e-05
16:49204665 C T 1.389698 -8.1614e-06
16:49209655 A G 0.054411 -1.3534e-05
16:49220475 C T 0.722350 1.6357e-05
16:49224531 G A 0.068891 -3.3616e-06
16:49227636 C T 0.115342 -3.6082e-06
16:49237056 A C 0.041740 -6.9503e-06
16:49245706 C A 0.671258 -2.4708e-05
16:49251136 T C 0.102647 -1.2905e-05
16:49257628 A G 0.132117 -3.4338e-05
16:49257835 T C 1.390752 -7.2938e-06
16:49260932 A C 0.038653 1.1667e-05
16:49268473 A G 0.070237 1.7167e-05
16:49271868 A G 0.117603 -3.2372e-05
16:49276089 C T 1.209888 2.1943e-05
16:49278111 T C 1.089368 4.2493e-05
16:49293392 T C 0.610693 4.9241e-05
16:49301375 T A 0.380573 3.3393e-06
16:49301538 C T 1.888459 -1.0416e-06
16:49301791 A G 0.072022 -6.6519e-06
16:49302826 C T 0.467037 -2.3582e-06
16:49303349 C G 0.830675 1.2040e-05
16:49304026 A C 0.026743 -3.0482e-05
16:49304843 T C 1.159105 -2.3528e-05
16:49312118 A C 0.022085 8.4566e-06
16:49314837 G T 0.124563 5.5549e-06
16:49319214 A C 0.157589 -9.1490e-06
16:49323798 A G 0.074803 -1.9969e-05
16:49325426 G T 0.165299 4.3815e-05
16:49326059 T G 1.529023 -1.6737e-05
16:49332546 C G 0.202674 -2.5007e-06
16:49333885 T C 1.970510 -3.2036e-06
16:49334476 T C 0.097232 6.8067e-06
16:49342535 A G 0.054095 -1.2954e-05
16:49344719 G A 0.155375 -1.1088e-05
16:49356011 C A 0.154131 -1.1337e-05
16:49358701 C T 0.858435 -1.0912e-06
16:49365661 G A 1.168063 7.2353e-06
16:49368641 C T 1.040764 -2.0472e-06
16:49370208 C A 0.030415 -6.8333e-06
16:49370289 T C 0.219962 -2.2468e-05
16:49370943 A G 0.688348 -4.9307e-06
16:49374623 T C 0.098197 2.0690e-05
16:49382831 T G 0.211993 -2.2756e-05
16:49385234 T C 0.069696 3.9801e-06
16:49386674 T C 0.061649 -2.2699e-05
16:49391293 T G 0.203581 8.2810e-06
16:49391558 G C 0.055400 1.6183e-05
16:49391921 A G 0.233245 7.5226e-06
16:49394276 C T 0.237899 5.6679e-06
16:49395816 G A 0.887082 2.4971e-06
16:49405400 G A 0.070601 3.8331e-06
16:49409573 A G 0.059976 3.5545e-06
16:49420348 T G 0.578303 -7.1999e-07
16:49421605 C T 0.187725 -3.8980e-06
16:49424537 C A 0.032468 1.8950e-05
16:49430534 A G 0.031550 1.2620e-05
16:49436433 G A 0.327352 2.2216e-06
16:49443006 T C 0.361452 -2.4074e-06
16:49444746 G A 0.487994 -1.2428e-06
16:49447261 C A 1.973675 7.5709e-06
16:49453215 G C 0.057372 7.9903e-06
16:49456291 G A 1.951444 3.5238e-06
16:49466576 G A 0.559308 -8.5187e-06
16:49471939 A G 0.049430 -7.2951e-06
16:49472372 G A 0.093777 -1.2918e-05
16:49481591 C T 0.047642 -1.4907e-05
16:49489115 C T 0.059609 3.8155e-05
16:49493475 C A 0.630001 -6.9513e-06
16:49495334 C G 0.750490 -7.5690e-06
16:49500662 G A 0.087086 1.5805e-05
16:49500910 G C 0.046010 -1.0716e-05
16:49501343 T C 0.097922 -3.3002e-05
16:49502082 T C 0.135707 1.4190e-05
16:49509397 C T 0.098751 8.0045e-07
16:49510076 C T 0.167645 9.1268e-06
16:49517891 C T 1.365481 -1.5916e-05
16:49519945 A G 0.399581 -1.6149e-05
16:49530332 G T 0.473660 -1.2218e-05
16:49531505 A G 0.724111 2.3104e-05
16:49533752 A G 0.253586 5.0402e-05
16:49537906 T C 0.074864 4.8937e-06
16:49538791 C T 0.178831 5.6662e-05
16:49539373 T G 0.448324 -2.1112e-06
16:49539822 T C 0.057824 -5.5702e-05
16:49542037 A G 0.740774 3.4868e-05
16:49551746 T C 0.467159 -1.7215e-05
16:49554378 G A 1.078121 4.0272e-05
16:49558966 A C 1.813547 -2.8704e-05
16:49577195 C T 0.092553 2.8733e-05
16:49582972 A C 0.046251 -1.4787e-06
16:49586727 C T 0.432709 6.1744e-06
16:49590644 T C 0.459527 7.8502e-06
16:49590832 C T 0.107295 2.3739e-05
16:49595948 C T 0.250009 2.7067e-06
16:49602539 A G 0.102528 -1.5418e-05
16:49604281 T G 0.136387 6.4572e-06
16:49608737 G A 0.920244 2.3016e-05
16:49615773 A G 0.032081 3.8209e-06
16:49617060 C A 0.081603 1.6352e-05
16:49618174 A C 0.181707 2.4686e-05
16:49620629 A C 0.276028 7.8152e-08
16:49624547 A G 0.046595 4.1328e-05
16:49627443 A C 1.152227 -3.4328e-06
16:49627818 C T 0.025288 1.7332e-05
16:49631828 A G 0.024326 -2.4775e-05
16:49631979 G A 0.450504 -1.2919e-05
16:49636363 A G 0.143666 1.0534e-05
16:49641401 T C 0.345140 -5.4039e-06
16:49642859 C A 0.344354 3.5051e-06
16:49650012 T G 0.055098 1.1362e-05
16:49653393 T C 0.105344 -2.3924e-05
16:49658524 G T 0.610931 -3.7554e-06
16:49658714 T C 0.057107 -1.8885e-05
16:49663691 A G 0.044803 -5.5189e-06
16:49663816 G A 0.081674 5.4533e-07
16:49669923 A G 0.021198 3.2746e-06
16:49670390 G A 0.423468 6.0592e-06
16:49671218 T C 0.051235 -1.1772e-05
16:49672520 G A 0.851265 7.8974e-06
16:49674440 C T 0.622477 1.6276e-05
16:49674519 T C 0.280900 -2.2410e-05
16:49681878 C T 0.345058 -1.9988e-05
16:49684321 C T 1.454029 -1.7572e-05
16:49684424 A G 0.943651 -2.7045e-05
16:49687824 G A 0.370424 -1.2529e-05
16:49688324 A G 0.096106 2.8181e-05
16:49688949 C T 1.216327 -5.9353e-06
16:49691181 T C 0.025284 1.8498e-05
16:49691925 C T 0.441644 -6.0197e-06
16:49695330 T C 0.043460 2.8819e-06
16:49695845 G C 0.801189 -1.6611e-05
16:49697314 T C 1.160876 1.7416e-05
16:49699400 A G 0.171079 -1.5294e-05
16:49708387 A C 0.065882 1.3437e-05
16:49708845 G A 0.178824 -2.4942e-05
16:49709279 C T 0.048910 8.1028e-06
16:49717597 T C 1.730295 -3.9527e-06
16:49719913 A G 0.178457 -2.3341e-05
16:49722314 T G 1.410906 6.1522e-06
16:49724915 A G 0.082004 1.4016e-05
16:49736424 C G 0.101791 -8.8373e-06
16:49739933 A G 0.123223 1.3626e-05
16:49739945 T C 0.337018 2.1671e-06
16:49740209 A G 0.050810 4.4950e-05
16:49747527 C T 0.070893 7.8547e-06
16:49747578 T C 0.304597 -1.0948e-05
16:49757217 C T 0.476880 9.4018e-06
16:49758978 A G 0.062774 5.5075e-06
16:49759493 A G 0.034138 3.9135e-06
16:49759902 A G 0.041257 1.3870e-05
16:49762066 T C 0.040434 8.1433e-06
16:49762393 A C 0.074079 -2.6710e-05
16:49762462 A C 0.336219 1.1350e-05
16:49771659 G A 1.349084 6.9806e-06
16:49776842 A G 0.698511 -3.8189e-05
16:49783003 G A 0.117345 -1.0267e-05
16:49785096 T C 0.163664 2.7638e-05
16:49788206 T C 0.270537 3.5949e-05
16:49788300 C T 1.007820 -2.6247e-05
16:49804502 T C 1.261314 -1.4696e-05
16:49820045 A G 0.056995 8.5471e-06
16:49823239 A G 0.262157 -4.3510e-06
16:49824909 G A 0.040777 1.3994e-05
16:49828337 T C 0.196428 7.0664e-06
16:49829612 A G 0.020430 1.9346e-05
16:49830641 C T 0.137550 1.9146e-05
16:49831416 A G 0.057698 1.6121e-05
16:49831804 C G 0.267134 9.5192e-06
16:49847441 A G 0.046663 -6.0649e-07
16:49848812 G A 0.658420 -3.5207e-06
16:49849621 A G 0.084482 -5.5575e-06
16:49856060 C T 0.700363 -9.6910e-06
16:49857044 T C 0.050192 1.3983e-05
16:49863501 T G 0.061482 -1.9350e-05
16:49864807 G A 1.027824 -1.8148e-06
16:49869783 T C 0.021242 7.4629e-06
16:49873792 G A 1.469937 1.6912e-05
16:49876937 A G 0.045867 7.3587e-07
16:49877102 G A 0.523511 -7.0236e-06
16:49877753 A C 0.322630 6.6170e-06
16:49885062 T C 0.423716 2.6985e-05
16:49886366 C T 0.251760 7.7223e-06
16:49898370 C T 0.192226 -3.3408e-05
16:49898441 T C 0.653833 -6.9204e-06
16:49898674 T C 0.059198 1.8969e-05
16:49914045 C T 0.106292 1.7560e-05
16:49914323 C T 0.592888 -2.8312e-06
16:49918223 A G 0.151166 -2.0817e-05
16:49921355 G A 1.960079 -8.2910e-06
16:49922959 T G 0.200872 -1.4682e-05
16:49923575 G A 0.178861 -7.2009e-06
16:49925941 G A 0.515318 -4.6259e-06
16:49926035 G T 0.056787 -2.6781e-05
16:49926229 T C 0.387930 -5.2453e-06
16:49932806 G T 1.226846 2.1614e-06
16:49934453 G A 0.187541 -1.2988e-05
16:49935841 T C 0.120493 -1.0906e-05
16:49940482 A G 0.815502 5.0456e-06
16:49941230 C T 0.908643 -4.5195e-06
16:49946202 C A 0.148535 -1.2346e-05
16:49946893 T C 0.091051 -1.6795e-05
16:49947838 T C 0.092540 -1.8731e-05
16:49950166 A G 0.093546 -2.0427e-05
16:49950641 C G 0.293925 -1.7222e-05
16:49951189 A G 0.044177 -5.2857e-06
16:49954839 C T 0.237318 -4.3605e-05
16:49956194 C T 0.985677 -1.0843e-05
16:49958723 C T 0.490693 -3.1398e-05
16:49958840 C T 0.048879 7.8541e-06
16:49961451 C T 0.723054 -8.1117e-06
16:49961486 C G 0.082789 4.6097e-08
16:49962406 G A 0.718658 -5.7944e-06
16:49964130 C T 0.024999 5.2958e-06
16:49965801 C T 0.898658 -8.8904e-06
16:49967885 T A 0.073963 -1.8602e-05
16:49969114 A C 0.076394 3.0251e-06
16:49978419 A G 0.073117 -4.2738e-06
16:49984353 T C 0.252661 -1.3943e-06
16:49985903 C T 0.503708 -4.3647e-06
16:49987511 A G 0.839749 2.2425e-06
16:49988948 T C 0.054921 3.5447e-05
16:49995943 G C 0.131077 -4.0040e-06
16:50000712 T G 0.818031 -2.4621e-06
16:50000933 T C 0.145897 1.0993e-05
16:50004420 T C 0.052170 1.4188e-06
16:50007004 C T 0.033716 1.0370e-05
16:50007400 T C 0.312624 3.1146e-06
16:50010592 A G 0.032988 -1.6695e-06
16:50012314 A G 0.076472 -7.4184e-06
16:50015969 T C 0.320090 -1.0063e-06
16:50016883 G A 0.455413 5.8203e-07
16:50021306 C G 0.421898 -5.7283e-07
16:50029488 T C 0.066480 5.3769e-06
16:50029997 G A 1.843836 -1.3427e-05
16:50034945 C T 0.181282 1.1016e-05
16:50062611 A G 0.333400 -2.3918e-05
16:50071087 A G 0.039200 1.1888e-06
16:50073908 T C 1.811755 -1.0605e-05
16:50074444 C T 0.224575 -1.2821e-05
16:50079390 C T 1.420517 -4.4479e-06
16:50089192 G A 0.352133 3.2620e-06
16:50089482 C A 0.095800 -1.4704e-05
16:50096560 T C 0.410172 -1.1347e-05
16:50099036 A C 0.166720 7.5460e-06
16:50103734 T C 0.166180 7.9353e-06
16:50120122 T C 1.427059 6.0416e-06
16:50123264 G A 0.068275 1.9887e-05
16:50123496 A G 0.059555 9.6991e-06
16:50132712 G A 0.187167 -9.6942e-06
16:50137191 G C 0.045384 -1.5169e-05
16:50139894 A G 0.029378 -4.0913e-05
16:50140523 T C 0.083350 -7.4851e-06
16:50148984 T C 0.068982 -7.2113e-06
16:50159276 G A 0.275464 1.8814e-06
16:50164708 C T 1.813027 5.2125e-06
16:50167203 T C 1.511806 -3.8199e-06
16:50186433 C T 0.139094 3.7993e-05
16:50217287 A G 0.121714 -1.6504e-05
16:50229308 G A 0.060350 2.5947e-06
16:50232681 A G 1.613573 -2.5683e-06
16:50235057 G A 0.063573 3.1507e-05
16:50241875 G T 0.124977 5.6257e-06
16:50243374 G A 1.413259 2.4282e-05
16:50244713 A G 0.036701 4.0398e-06
16:50254436 G A 0.174333 -1.1470e-05
16:50268553 G A 0.024095 -5.5472e-06
16:50277214 T C 0.667491 1.4953e-05
16:50279053 C T 1.566540 4.9704e-05
16:50283564 G C 0.313766 7.1714e-06
16:50285394 A G 0.663350 1.9152e-06
16:50287079 C T 0.229468 -5.4768e-06
16:50288363 T C 0.075109 -2.7449e-05
16:50290055 A G 0.035895 8.4955e-06
16:50291984 C A 1.169954 2.9216e-05
16:50292343 C T 0.384224 1.2435e-05
16:50294871 T C 0.040822 6.6224e-06
16:50310070 T C 0.130937 -2.2021e-05
16:50311312 G T 0.046510 -2.1193e-05
16:50314562 A C 1.096354 1.2247e-05
16:50317077 C T 1.264010 1.3938e-05
16:50317181 A G 0.051803 -5.1320e-06
16:50319029 C T 1.434841 4.1098e-06
16:50326213 G T 0.528693 -1.1048e-05
16:50326306 A G 0.028127 -4.8329e-06
16:50331269 A C 0.033162 2.1152e-06
16:50335422 A G 0.286401 7.1595e-06
16:50338723 T C 0.465738 -1.7477e-05
16:50341300 G A 0.039305 1.1780e-05
16:50342658 T C 0.501804 5.7641e-05
16:50342847 G C 1.773674 -9.9100e-06
16:50350883 G T 0.988757 5.6458e-05
16:50353312 G C 0.054662 -3.0178e-05
16:50358838 T C 0.052381 5.6475e-06
16:50361170 C T 0.477196 -3.6013e-06
16:50363064 G A 0.374460 -7.1167e-05
16:50389838 G A 0.158782 -2.7857e-05
16:50391596 T C 0.502106 6.1897e-05
16:50394026 T C 0.421496 -6.0668e-06
16:50401319 A G 0.320304 -6.5276e-05
16:50404812 A G 0.088865 -7.0259e-06
16:50405128 T C 0.326448 -3.6261e-05
16:50413232 A G 0.662394 -2.3621e-05
16:50413410 G C 0.472749 -2.1346e-05
16:50420499 T C 0.607871 8.5201e-05
16:50420881 T C 0.083387 -4.5441e-06
16:50425563 T C 0.765076 -2.7666e-05
16:50433366 A G 0.360820 7.1378e-06
16:50435297 G A 0.029276 -2.9119e-05
16:50443978 G A 0.062326 -1.0348e-05
16:50453406 G T 0.213536 3.0292e-05
16:50454194 T G 0.816280 8.7821e-06
16:50455030 A G 0.547463 -6.3761e-06
16:50456148 T C 0.270514 -3.7031e-06
16:50458734 G A 0.095933 -7.9721e-06
16:50462146 C T 0.054550 1.1354e-05
16:50463530 G T 0.203384 1.2572e-05
16:50466678 T C 0.186837 -8.5168e-07
16:50467329 T C 0.304634 1.7136e-06
16:50468325 A G 1.587615 -2.2155e-06
16:50470763 A C 0.084428 1.0398e-05
16:50484704 T C 0.142473 9.8252e-06
16:50488249 T C 0.127493 1.2949e-05
16:50489241 A G 0.875114 -5.3051e-06
16:50503380 A G 1.527860 -1.3113e-05
16:50509181 G A 0.030027 2.1068e-08
16:50514497 A G 0.866241 1.8900e-06
16:50516155 G A 0.080117 7.4784e-06
16:50519742 G A 0.047479 -1.0948e-05
16:50524890 T C 0.080083 1.6977e-05
16:50532695 T C 0.107193 1.3353e-05
16:50533684 C T 0.023914 4.2963e-06
16:50550741 C T 0.671659 -8.9572e-06
16:50553647 C T 0.299256 -1.3420e-06
16:50559294 T C 0.035052 -8.0568e-06
16:50565970 G A 0.296550 -2.8375e-05
16:50572709 G A 0.474180 -2.8185e-05
16:50573436 T C 0.051283 -2.0427e-05
16:50592978 T C 0.085356 3.3267e-06
16:50593084 A G 0.121238 -5.6129e-06
16:50595346 G T 0.069883 -1.4835e-05
16:50596838 A G 0.128996 4.5062e-06
16:50599680 T C 0.020708 4.3492e-06
16:50617244 T G 0.032540 4.4605e-06
16:50619933 T C 0.086362 1.4462e-06
16:50626195 G A 0.986333 -6.6441e-05
16:50627378 C T 1.348553 -1.8133e-05
16:50638653 A G 0.039907 -4.1231e-06
16:50639709 G A 0.050681 -1.3126e-05
16:50645246 T C 0.091965 2.0278e-05
16:50646615 A G 0.075711 1.8493e-05
16:50646908 A G 0.064906 -1.1033e-05
16:50647592 C T 0.053323 -5.1136e-06
16:50661273 C A 0.488772 2.1359e-05
16:50662204 T C 0.227938 5.2850e-06
16:50667299 T C 0.053506 1.1594e-05
16:50668077 T G 0.029381 7.0964e-06
16:50674103 T C 0.032387 -2.5445e-05
16:50676514 A G 1.305909 -4.7901e-05
16:50678189 A G 0.133103 3.3973e-06
16:50680667 G A 0.049508 -1.5974e-05
16:50686959 T C 1.388273 -4.6664e-05
16:50692364 A G 1.415890 -4.2245e-05
16:50695681 T C 0.042375 5.9215e-06
16:50696389 G A 0.079535 -1.8901e-05
16:50700841 A G 0.027800 -3.9531e-06
16:50701006 A G 0.034382 -1.7477e-05
16:50701957 A G 0.069067 1.7283e-05
16:50703016 T C 0.023680 -1.4988e-05
16:50703819 T C 0.078366 1.7729e-06
16:50709723 A G 0.346150 -7.9040e-06
16:50710646 C T 0.060850 -2.7230e-06
16:50718526 T C 0.046680 -4.5082e-06
16:50719103 C T 1.433909 5.0253e-06
16:50725193 T C 0.836632 2.0612e-06
16:50728413 T C 0.061884 -1.3946e-05
16:50739582 G C 0.587659 1.1801e-06
16:50744624 T C 0.533745 3.6905e-06
16:50745926 T C 0.095715 7.6135e-06
16:50756774 T C 0.352925 -8.5222e-06
16:50756881 G A 0.501464 -2.8600e-06
16:50757276 A G 0.176750 -8.1736e-06
16:50758838 C T 1.832991 -9.8583e-06
16:50759731 A T 0.072947 1.0555e-05
16:50762771 C T 0.036834 5.2008e-06
16:50772117 A G 0.661735 -7.4014e-06
16:50773169 A C 0.078138 -3.0579e-05
16:50781117 A G 0.204102 1.2533e-05
16:50790699 G A 1.050487 4.1236e-06
16:50791005 C A 0.054367 9.7803e-06
16:50793630 T C 0.058351 1.2065e-05
16:50798929 G A 0.839702 -2.1250e-06
16:50804176 G A 0.028293 -2.5327e-06
16:50827601 G A 1.604563 -2.0814e-05
16:50829853 T A 0.835044 -1.3175e-05
16:50844422 C A 0.125545 -2.1908e-06
16:50844735 G T 0.193042 8.7661e-06
16:50845854 G A 0.076822 -2.4776e-05
16:50848914 G A 1.937705 -1.9833e-05
16:50848973 T C 0.420697 -7.4572e-06
16:50850382 C T 0.256173 -1.4476e-05
16:50854418 A G 0.146447 -1.8421e-05
16:50854459 G A 0.178334 -3.1670e-05
16:50855233 C A 0.048600 -1.5097e-05
16:50858928 C T 1.697412 2.1537e-05
16:50858960 G T 0.052680 2.7801e-05
16:50859055 C T 1.915174 -9.4017e-06
16:50868177 G T 0.213050 -2.4799e-05
16:50872825 T G 0.139437 4.7924e-05
16:50875380 T G 1.868505 -7.2205e-06
16:50878021 T C 0.053687 -2.9775e-06
16:50887220 G A 0.041678 -1.3732e-05
16:50888641 C T 0.910799 -2.0969e-05
16:50892305 C A 0.460921 -9.6185e-06
16:50897675 G A 0.181826 -3.3781e-06
16:50898122 T C 0.116362 -1.4822e-05
16:50898184 G A 0.172167 -9.0562e-06
16:50911946 C T 0.045653 -1.2528e-05
16:50912221 A G 0.227628 -1.6892e-05
16:50912650 G A 0.417298 4.6106e-05
16:50912675 G A 0.083401 -7.1593e-06
16:50914952 T G 0.867618 -3.0855e-05
16:50915814 A G 0.245338 -6.2488e-06
16:50916464 A C 1.225860 7.6580e-06
16:50917845 A G 0.310006 3.9281e-05
16:50918962 G A 0.561566 2.4370e-05
16:50923985 G A 1.473925 1.0451e-05
16:50939067 A G 0.489772 4.0272e-05
16:50947137 A G 0.134477 -1.3369e-05
16:50948106 G A 1.131277 1.2308e-05
16:50949161 G A 0.022755 -8.2327e-06
16:50950248 T C 0.021283 -8.1142e-07
16:50961940 C T 0.115614 5.4554e-05
16:50963148 G A 0.107632 3.2048e-06
16:50964338 C T 0.036677 4.2147e-06
16:50978048 G T 0.562392 1.4138e-05
16:50979613 C T 0.029215 -1.0230e-05
16:50984145 T C 0.035916 -2.0339e-06
16:50988750 A G 0.371448 6.8489e-06
16:50988755 A G 0.146407 5.3574e-06
16:51003479 T C 0.068778 -8.8636e-06
16:51007792 G C 0.906219 1.9229e-05
16:51009481 T C 0.029898 -6.9023e-06
16:51009807 A T 0.025210 -3.1052e-06
16:51011581 T A 0.054503 -1.4101e-05
16:51013434 T C 0.094042 -1.9319e-05
16:51016595 C A 0.191019 5.4566e-06
16:51021071 T C 0.031017 5.5890e-06
16:51021559 T C 0.121312 5.0496e-06
16:51024000 T G 0.032948 -1.2534e-06
16:51024085 C T 0.077417 1.2047e-05
16:51025933 A G 0.182754 1.1292e-05
16:51026642 A C 1.770430 -1.8019e-05
16:51026966 G A 0.036147 2.7970e-06
16:51028084 T G 1.235108 -7.3543e-06
16:51029186 T C 0.113340 1.5301e-06
16:51031876 A G 1.457844 1.0847e-05
16:51042080 T C 0.027056 1.1083e-05
16:51042548 C A 0.402522 1.6120e-05
16:51044008 T G 1.919866 5.9642e-06
16:51044255 C A 0.502174 3.7276e-06
16:51049440 C T 0.129156 1.4248e-05
16:51051301 A C 1.374613 8.2308e-06
16:51059534 T G 0.148382 5.3125e-06
16:51064083 C T 1.631476 -2.1277e-05
16:51068285 A G 0.990069 -8.7275e-05
16:51069019 C G 0.695264 -6.0406e-05
16:51069415 T C 0.443524 2.5731e-06
16:51069711 G A 0.069448 -2.5687e-05
16:51070426 A G 0.069506 3.1273e-05
16:51073109 C G 0.539239 -1.4333e-04
16:51077925 A G 0.129639 9.8562e-06
16:51079549 T C 0.635767 -2.1794e-05
16:51083636 G A 1.365862 2.1080e-05
16:51084662 A G 0.113506 1.3362e-05
16:51085167 T C 0.059769 3.9118e-05
16:51086479 G A 0.042593 1.4517e-05
16:51089018 T C 1.031554 -2.5796e-05
16:51089789 A G 0.148552 -1.3262e-05
16:51092670 G A 0.062054 2.1326e-05
16:51093965 A G 0.030109 1.4703e-05
16:51098427 C G 0.483594 -4.7491e-05
16:51100323 T C 0.547133 -2.4024e-06
16:51106859 G A 0.256255 -1.6812e-05
16:51107301 A G 0.348427 2.8548e-05
16:51110569 C T 0.081841 8.7985e-06
16:51111246 T G 0.422010 1.5549e-05
16:51113346 C T 0.026369 -1.8800e-06
16:51113574 A C 1.162440 -3.6828e-05
16:51123695 T C 0.061792 -1.0361e-07
16:51131237 A C 0.074772 2.0939e-06
16:51132433 T C 0.063723 2.6817e-06
16:51134657 G A 0.029657 1.8485e-05
16:51136400 G A 0.455716 -3.1226e-06
16:51138255 T C 0.957628 -2.8638e-05
16:51139315 T C 0.134368 2.4613e-06
16:51150026 A G 1.839814 -1.1285e-05
16:51152230 C G 0.039897 1.3346e-05
16:51156821 C A 0.088195 -8.8176e-06
16:51158574 A G 0.102409 9.3415e-06
16:51158710 T C 0.095508 8.9119e-06
16:51160178 T C 0.131332 1.6441e-05
16:51162734 T C 0.047247 2.5659e-06
16:51165149 T C 0.093193 7.0389e-06
16:51165891 C T 1.297144 -3.1268e-05
16:51171126 C T 0.029323 -2.0558e-06
16:51172677 A G 0.383211 6.6158e-05
16:51173559 A G 1.334274 -2.7917e-05
16:51175743 T C 0.030323 -7.5725e-06
16:51188432 A G 1.219591 -4.7354e-05
16:51193047 G A 0.084057 1.7585e-05
16:51197473 G A 0.112514 2.2918e-05
16:51203534 C A 1.681545 -2.3026e-05
16:51205228 A G 0.214111 -2.9594e-05
16:51211595 C T 1.295638 -4.4661e-05
16:51211721 T C 0.056369 -2.6766e-06
16:51214662 C T 0.128639 -2.0053e-05
16:51217639 C T 0.250428 9.9241e-06
16:51219914 A G 0.679230 1.8056e-06
16:51226977 G C 0.070625 3.7888e-06
16:51229796 C T 0.104402 1.4823e-05
16:51237688 G A 0.128340 2.8469e-05
16:51237891 T G 0.150180 2.2219e-05
16:51239417 G A 1.358059 6.4003e-06
16:51240791 T G 0.082058 1.0841e-06
16:51242227 A G 0.270867 1.5689e-05
16:51245404 T C 0.054707 -2.2202e-06
16:51249529 T C 0.106547 -1.0408e-05
16:51258956 A G 1.101471 -2.9274e-06
16:51260144 T C 0.090224 9.2392e-06
16:51265863 G A 1.333302 -8.4055e-06
16:51267044 A G 0.055771 -9.2936e-06
16:51272968 C T 0.027811 -8.4870e-06
16:51274167 A G 0.106924 -2.6926e-05
16:51276351 C T 1.374960 1.0164e-05
16:51276973 C T 0.112942 -1.6689e-05
16:51277969 T G 0.451367 -1.0025e-05
16:51279775 A G 0.608361 -2.9105e-06
16:51281225 A G 0.493335 1.1097e-05
16:51289593 G T 0.829020 -3.3321e-06
16:51289804 A G 0.230950 -6.6802e-06
16:51291034 T C 0.035117 -1.8335e-05
16:51291270 A G 0.076363 -1.7426e-05
16:51292738 T G 0.054472 -7.1120e-06
16:51299518 A G 0.094433 -1.4224e-05
16:51300725 G A 0.920665 3.8570e-07
16:51304232 G T 0.031051 3.4446e-07
16:51307429 G A 0.068806 1.5509e-05
16:51309642 T G 0.223175 9.0847e-06
16:51314404 T C 1.279234 -2.4609e-06
16:51316571 C T 0.070043 -1.6664e-05
16:51317052 T C 0.020243 -1.4369e-05
16:51317990 T C 0.046452 -1.1329e-05
16:51324733 C T 0.022554 1.2418e-05
16:51326478 A C 0.284824 6.1595e-06
16:51330531 A G 0.652321 2.0878e-05
16:51341412 G T 0.039968 2.0172e-05
16:51343972 T A 0.041930 1.3744e-05
16:51345985 C T 0.031125 1.7535e-07
16:51347261 T C 0.029045 -6.5735e-06
16:51351607 T C 0.542261 -5.7410e-05
16:51360603 C A 0.025040 6.3057e-06
16:51362849 G T 0.025213 -9.7086e-06
16:51362895 C T 0.045816 2.1151e-05
16:51373048 T C 0.628620 3.1635e-05
16:51375491 A C 0.236461 -1.2601e-05
16:51383265 A G 0.051290 5.5567e-06
16:51385500 T C 1.499985 3.3573e-05
16:51389566 A G 0.105479 -1.9071e-05
16:51390759 T C 0.031363 4.9488e-07
16:51391060 A G 0.117324 2.7217e-05
16:51397261 T C 0.102015 1.8099e-06
16:51408850 T C 1.674634 1.2295e-05
16:51410959 T G 0.051868 -3.6181e-05
16:51413452 G A 0.284198 -1.1296e-05
16:51418409 A G 1.927176 -7.6249e-06
16:51419692 A G 0.043219 -2.1334e-06
16:51425192 G A 1.479922 -2.1409e-06
16:51431779 T C 0.042732 1.5264e-06
16:51435147 A G 0.089337 1.3398e-05
16:51436882 G A 0.152111 1.3904e-05
16:51444521 G T 0.066708 -2.7780e-05
16:51446083 C T 0.678254 7.1076e-06
16:51446927 G A 0.442572 -6.0402e-07
16:51447642 C T 0.047931 4.9328e-06
16:51450938 T C 0.046928 1.7518e-05
16:51453630 A G 0.077332 4.2858e-06
16:51455036 T C 0.039625 -1.2377e-05
16:51458290 G C 1.402172 -3.5513e-06
16:51469902 A G 0.047968 -7.5243e-06
16:51479349 A G 0.935788 -3.3806e-06
16:51479753 G A 0.034474 4.8254e-06
16:51479884 G A 0.073525 1.2743e-05
16:51487087 T C 0.027610 7.1888e-06
16:51488129 T C 0.402559 -6.8245e-06
16:51488206 G A 0.453700 1.5865e-05
16:51489946 A C 1.943250 4.4484e-06
16:51491234 G A 0.063869 -1.3511e-05
16:51491597 C T 0.042807 -1.8738e-06
16:51492552 T C 0.090748 1.1655e-05
16:51493014 A G 0.071512 1.1125e-05
16:51495444 T C 0.194684 1.3554e-05
16:51495797 C T 0.719739 2.3996e-05
16:51498626 T G 0.972570 -1.6057e-05
16:51499330 G A 1.517847 -2.8093e-05
16:51502166 T C 1.227659 -1.5205e-05
16:51517879 T C 0.071372 -5.5046e-06
16:51521615 G T 0.125878 -1.8246e-05
16:51522044 G A 0.082266 1.3889e-05
16:51522611 T G 0.291351 -2.3486e-06
16:51534685 C T 0.126110 -1.5827e-05
16:51535722 G T 0.070788 -9.5344e-08
16:51541373 T C 0.030632 -2.3063e-05
16:51543043 T C 0.097962 -4.3959e-05
16:51547220 C A 0.309938 -3.1517e-05
16:51548265 C T 1.080773 7.0472e-05
16:51548526 T C 0.150979 2.2481e-07
16:51549803 C A 0.230437 -1.4500e-06
16:51558545 A G 1.245042 6.0077e-05
16:51565143 T G 0.489931 2.0020e-05
16:51566155 G C 0.457762 2.3934e-05
16:51568395 T C 0.030479 3.0510e-05
16:51584696 T C 0.618540 4.3567e-05
16:51585958 A G 0.054856 3.0823e-06
16:51591018 A G 0.023265 -2.3510e-05
16:51592038 A G 0.149164 -3.0657e-06
16:51599012 T G 0.291497 -1.1119e-05
16:51603899 C T 0.246691 3.8615e-05
16:51607490 A C 0.092190 -2.8962e-05
16:51609435 G A 0.367269 8.4766e-06
16:51610561 A G 0.171188 4.5870e-05
16:51620067 A G 0.216783 -8.4205e-06
16:51624129 A C 0.581254 1.6600e-05
16:51629593 C T 0.152676 -3.5117e-06
16:51630986 A T 0.033760 2.0159e-05
16:51635356 T C 0.293748 -1.3625e-05
16:51641897 A G 0.070366 1.0516e-06
16:51645671 A C 0.129785 -4.3536e-06
16:51645849 T C 0.186076 8.5776e-07
16:51650577 G A 0.084622 9.6100e-06
16:51652287 A G 0.077754 -5.3058e-06
16:51653906 G T 0.124046 -5.1330e-06
16:51666146 G T 0.663023 2.5478e-06
16:51672900 G A 0.275732 2.8767e-05
16:51678351 T C 0.077917 -1.3127e-05
16:51678773 A G 1.978027 1.1685e-05
16:51679082 T C 0.044211 -2.0316e-05
16:51681862 A G 0.110188 4.9363e-06
16:51683448 T C 0.082160 1.5862e-05
16:51688580 G A 0.538766 -5.9186e-06
16:51692074 T C 0.447733 -8.7662e-07
16:51697609 G A 0.086087 -1.0913e-05
16:51700822 C T 0.099282 1.5409e-05
16:51703992 T C 0.162811 2.1586e-05
16:51704580 A G 0.076193 5.4576e-07
16:51712919 G A 0.080770 7.4756e-06
16:51716127 C T 0.102195 -1.5317e-05
16:51718336 T C 0.872935 1.8107e-05
16:51720334 A G 0.025985 8.6570e-06
16:51730116 T C 0.052864 1.4327e-05
16:51734008 C T 0.374031 -1.8358e-06
16:51755371 T C 0.445877 -3.0159e-05
16:51769168 T C 0.025512 5.8562e-06
16:51772462 A G 0.303468 -9.1483e-06
16:51773126 C T 0.163586 -1.2327e-06
16:51774310 C A 1.325438 -1.2019e-04
16:51775582 C T 0.335185 -2.2492e-05
16:51790083 T C 0.093461 -1.1752e-05
16:51793834 C T 0.084251 1.5174e-05
16:51795755 C A 0.770403 8.1511e-06
16:51796267 T C 0.079790 -3.3453e-06
16:51816056 A G 0.050950 -1.2363e-06
16:51820823 G A 0.036351 5.6998e-06
16:51821621 C T 0.216293 5.6660e-05
16:51822493 G A 0.636620 1.0170e-05
16:51823729 T C 0.171630 -4.0611e-06
16:51836072 A G 0.061278 -2.1531e-05
16:51841760 G T 0.586901 1.3444e-05
16:51843833 A C 0.028691 -9.7974e-06
16:51848382 A G 0.758052 -3.8450e-05
16:51858577 G A 0.052048 7.0244e-06
16:51859761 G C 0.041546 4.1219e-06
16:51868656 A G 0.307086 2.2547e-05
16:51872296 C T 0.056791 2.0804e-06
16:51873672 T C 0.538253 5.5799e-05
16:51873934 G A 0.064943 2.7826e-05
16:51874774 T C 1.239694 -2.5695e-05
16:51883388 A G 1.707000 -4.0076e-05
16:51883792 T C 0.035345 -9.5345e-06
16:51887688 G A 0.693758 -6.9606e-05
16:51888542 A C 0.048849 -2.2777e-05
16:51890299 A G 0.062203 -2.4273e-05
16:51893095 C T 0.054173 -2.9909e-06
16:51894234 A G 0.696998 2.7077e-06
16:51899613 T C 0.051633 -2.9352e-06
16:51899860 G A 0.227989 -8.3820e-06
16:51903866 T C 0.656390 2.2481e-06
16:51906018 T C 1.033699 -1.8507e-05
16:51907502 A G 0.876763 -3.3812e-06
16:51914444 T C 0.094406 2.2392e-05
16:51915042 A G 1.530376 1.2867e-05
16:51919614 G T 0.037208 -2.6808e-05
16:51919758 G A 0.148606 9.0837e-06
16:51920091 A G 0.657679 -1.0700e-05
16:51926075 T C 0.851319 1.5796e-05
16:51935401 G A 0.405187 -1.7245e-05
16:51940033 G A 0.091975 7.3179e-07
16:51942294 G A 1.137700 1.1453e-05
16:51946807 T G 0.152326 -4.5397e-06
16:51950463 G A 0.234581 -5.8267e-06
16:51953343 C A 0.087654 -8.4283e-06
16:51956358 A G 0.519775 -2.4937e-05
16:51970957 C A 0.036487 -5.1233e-06
16:51974295 C T 0.060207 -1.7736e-06
16:51975936 T C 1.276032 -3.3695e-06
16:51977879 G A 0.025502 -7.6035e-06
16:51980822 G A 0.051351 5.2648e-06
16:51989283 A G 0.102015 3.6267e-05
16:52000808 A G 0.028011 -7.1052e-08
16:52002265 G A 0.246202 -1.9391e-05
16:52004740 T G 0.080368 -1.7165e-05
16:52015040 T C 0.059069 2.4843e-05
16:52018250 G T 1.304485 -1.0780e-05
16:52025404 T C 1.537791 -6.1920e-06
16:52026324 C T 0.226408 7.3310e-06
16:52030745 G A 0.308150 -4.0324e-06
16:52032393 C A 0.295785 -1.1326e-05
16:52032513 T C 0.081055 5.8693e-06
16:52033624 C A 0.332785 3.3904e-06
16:52039210 T C 0.264061 1.4887e-05
16:52040139 A G 0.307378 -8.5338e-06
16:52057418 A G 0.109913 -1.3221e-05
16:52057747 G A 0.029225 1.4226e-05
16:52058404 T C 0.660912 3.6012e-05
16:52061047 G A 0.314076 -6.8635e-06
16:52062912 A C 0.460934 -3.4662e-06
16:52064978 A C 0.233459 -9.2603e-06
16:52065403 G C 0.103205 7.5163e-07
16:52065724 A G 0.619057 1.1559e-05
16:52066848 T G 0.042437 -1.8718e-05
16:52072802 G A 0.638629 1.3319e-06
16:52087138 C T 1.121418 -2.3437e-05
16:52092437 T C 0.047679 1.5487e-05
16:52107099 C T 0.379815 2.7846e-05
16:52109375 A G 0.026522 1.5870e-05
16:52126455 T C 0.126130 2.2439e-05
16:52144065 C T 0.711069 2.0014e-05
16:52146877 C T 0.025876 -9.5853e-06
16:52147875 A T 0.174475 -1.2834e-05
16:52148559 C T 0.056631 -1.0683e-05
16:52149123 G T 0.488673 5.5835e-05
16:52182121 A C 0.581975 7.8329e-06
16:52188603 C T 1.318594 -3.1246e-05
16:52202321 C T 0.255748 -4.7710e-07
16:52202870 G T 0.150694 -1.4874e-05
16:52204298 C G 0.028881 -8.0318e-06
16:52204804 C T 1.924810 3.0067e-06
16:52211654 T C 1.354013 -2.2038e-05
16:52212124 T C 0.606705 3.1311e-05
16:52218038 C T 0.063475 8.3553e-06
16:52219434 A G 0.068897 1.9642e-06
16:52220746 C T 0.092445 1.4889e-05
16:52232453 A C 0.060707 2.1238e-05
16:52239085 C A 0.049712 2.8285e-06
16:52240981 A C 0.043253 2.5063e-05
16:52244526 A C 0.063702 6.2884e-06
16:52246085 G A 0.304787 2.5400e-05
16:52248763 A C 0.046125 -7.3833e-07
16:52257528 T C 0.072773 -3.4080e-06
16:52265792 A G 0.376432 -2.7592e-05
16:52280690 A G 1.882978 8.0813e-07
16:52288698 G A 0.474816 1.4571e-06
16:52291939 C T 0.382851 -4.2762e-05
16:52298182 A G 0.381691 1.6777e-05
16:52314162 T C 0.072035 6.9980e-07
16:52318025 T C 0.100903 1.6343e-07
16:52323170 A G 0.122883 5.3931e-07
16:52323486 C T 0.032448 -2.8457e-05
16:52328666 C T 0.044551 1.3147e-05
16:52341844 C G 0.038775 1.6097e-05
16:52344282 A G 1.409444 -3.1389e-05
16:52347819 G T 0.485573 -1.0615e-05
16:52353053 G A 0.099513 8.5114e-06
16:52355768 C T 0.795970 1.0161e-05
16:52363975 C A 0.341189 8.6008e-07
16:52364843 T G 0.042913 2.0877e-05
16:52365657 G A 0.287673 -6.5155e-05
16:52386456 G A 0.367126 -2.6626e-06
16:52386509 T C 0.904468 -1.2358e-05
16:52388317 G A 1.173054 -1.6112e-05
16:52397502 T C 0.037279 -1.2181e-05
16:52400718 G T 0.642247 -3.2115e-05
16:52401732 A G 0.032849 -6.2408e-06
16:52408480 T G 0.020984 6.8678e-06
16:52409779 C T 0.108777 2.7138e-08
16:52411255 T C 0.538161 -6.7315e-06
16:52416954 T C 0.092278 4.5813e-06
16:52432905 G A 0.204703 -2.2209e-06
16:52433985 G A 0.616918 1.7374e-05
16:52436209 C A 0.078305 3.1260e-05
16:52437816 G A 0.475751 -1.0500e-05
16:52440614 T G 0.158612 1.7310e-05
16:52442689 G A 1.009819 -2.6238e-06
16:52447478 G T 0.055166 1.7146e-05
16:52452941 T C 0.078240 -1.0304e-05
16:52455322 A G 0.040437 1.0585e-05
16:52455364 C T 0.566863 2.2530e-05
16:52458275 T G 0.781021 -1.9455e-06
16:52467274 C T 0.059572 2.7621e-05
16:52468236 C T 0.891804 -4.6576e-06
16:52478215 T C 0.150034 -1.4912e-05
16:52482782 G A 0.096348 -1.4080e-05
16:52490111 G A 0.026899 1.5656e-05
16:52492479 G A 0.255660 1.4109e-05
16:52495114 C T 0.028596 -1.2987e-05
16:52497276 G T 0.808988 -1.3518e-05
16:52505411 A C 0.062540 -1.6578e-05
16:52506172 C A 1.136129 -2.5452e-07
16:52511278 A G 0.020613 -7.3651e-06
16:52512278 T C 0.095307 5.4917e-06
16:52512847 A G 0.029657 2.1969e-06
16:52517876 C T 0.277630 9.8307e-06
16:52520326 G A 0.034943 -1.8370e-05
16:52521628 C T 0.025349 -2.6122e-05
16:52523640 C T 0.042940 3.5057e-06
16:52527403 A G 0.871759 -1.4213e-05
16:52528599 T G 0.085019 -8.3765e-06
16:52528847 G T 0.582118 -2.3702e-05
16:52535810 C T 0.722133 -3.5493e-06
16:52536348 A G 1.965913 8.4312e-06
16:52540195 T G 0.046952 -3.2397e-05
16:52541813 T C 0.045238 -6.6447e-06
16:52548152 G A 0.050181 2.0460e-05
16:52554055 A C 0.061948 6.5315e-06
16:52559726 G A 0.339982 7.4253e-06
16:52564026 A T 0.068503 1.1311e-05
16:52566220 G A 0.041240 -8.3301e-06
16:52568130 T C 0.023700 4.8932e-06
16:52569537 A G 0.025988 -2.3635e-06
16:52572832 A G 0.932344 8.0000e-06
16:52586341 G A 1.485726 3.1409e-06
16:52589347 C T 0.027318 -1.8417e-05
16:52596184 A G 0.072858 2.9314e-05
16:52597844 T C 0.419280 2.1372e-05
16:52599188 T C 0.478593 -4.3626e-06
16:52603860 T C 0.061207 8.3106e-06
16:52606881 A G 0.070832 2.2822e-05
16:52612665 A G 0.123454 1.6282e-05
16:52624738 T G 0.821231 2.2050e-06
16:52632689 C A 0.069404 -4.2523e-05
16:52635164 A G 0.822896 2.6330e-06
16:52635313 T C 0.033043 8.4371e-06
16:52637632 A C 0.070920 2.1272e-05
16:52638367 T C 0.040815 5.9555e-06
16:52640206 A G 0.056264 -1.2776e-05
16:52650827 A G 0.370914 5.2420e-06
16:52650909 C T 0.890692 1.5678e-05
16:52652780 C T 0.089422 2.2519e-05
16:52652980 A G 1.089538 7.1043e-06
16:52654866 T C 1.378217 2.3445e-05
16:52655286 G C 0.115237 -7.6101e-06
16:52657128 T C 0.084295 7.4896e-06
16:52657533 G A 0.838478 9.9557e-06
16:52658338 C T 0.050909 3.5682e-05
16:52659435 C G 0.368361 5.5740e-06
16:52660103 C T 0.056699 -4.8448e-06
16:52660879 C T 0.038146 -6.5836e-07
16:52661044 C G 0.705446 1.2711e-05
16:52662975 C T 1.260613 1.4025e-05
16:52666602 G A 0.424597 1.4056e-05
16:52666942 C A 0.060711 -1.3666e-05
16:52671770 T C 0.438145 8.3142e-06
16:52675413 G A 0.250547 4.9740e-05
16:52679093 C A 0.738268 1.6742e-05
16:52682139 C T 0.350862 2.3247e-06
16:52684044 T C 1.908885 -6.6902e-06
16:52684916 G A 0.555177 -4.7174e-06
16:52685276 G A 1.363645 3.6941e-05
16:52687130 G A 0.088205 -6.3751e-05
16:52692277 G A 1.352568 4.9033e-05
16:52700237 C T 0.044670 -3.6769e-05
16:52710282 C T 0.039938 -1.4251e-05
16:52710366 C T 0.898974 8.7154e-06
16:52711355 C T 0.042824 -1.3715e-05
16:52716554 C T 0.138329 2.6757e-05
16:52717491 C T 0.196588 2.2996e-05
16:52719478 A G 0.073202 4.2753e-06
16:52738113 A G 0.056457 3.5828e-06
16:52740821 G A 0.533752 -1.0786e-05
16:52744144 T C 0.062540 -1.2324e-06
16:52755391 G C 0.031445 7.0211e-06
16:52756287 G A 0.048872 1.8497e-06
16:52766815 C A 0.137975 -2.3822e-06
16:52775850 C T 0.031261 4.0862e-06
16:52776657 A G 0.872422 1.8158e-05
16:52779153 C T 1.222427 3.9208e-05
16:52793168 A T 0.067102 1.4829e-05
16:52793354 G A 0.203507 2.0605e-05
16:52793521 G A 1.038268 1.6043e-05
16:52794507 C T 0.054176 1.3077e-06
16:52796478 T G 0.059983 -1.2817e-05
16:52802113 G A 0.073943 -3.2630e-06
16:52803515 G A 0.972302 -4.6973e-05
16:52805189 A G 0.055879 -9.8537e-06
16:52805669 C T 0.024516 2.1988e-05
16:52812733 G A 0.036987 -2.7057e-06
16:52816952 C T 0.139954 -1.4097e-05
16:52818090 C A 0.024686 -1.5435e-05
16:52818303 T C 0.058844 -1.6842e-05
16:52828418 G C 0.053319 2.0702e-05
16:52830966 C T 0.928230 -2.3962e-05
16:52853507 A G 0.882815 -2.9132e-05
16:52854674 C T 0.091363 1.2439e-05
16:52861538 C A 0.110637 4.5587e-06
16:52862228 T G 0.790755 -4.2645e-05
16:52865545 C A 0.030534 -2.0475e-06
16:52866391 T G 0.033383 6.3668e-06
16:52867912 C T 0.036711 1.3354e-05
16:52869114 A G 0.138247 -1.6320e-05
16:52869150 A G 0.084761 -3.5278e-06
16:52875508 G T 0.212992 -2.3094e-06
16:52890116 T C 0.116631 -3.8761e-05
16:52897533 A G 0.091754 -2.3444e-05
16:52897894 C T 0.980305 -4.5444e-05
16:52902940 T C 0.060527 1.0676e-05
16:52904047 G T 0.758579 4.1476e-06
16:52911476 T C 0.029351 -9.5967e-06
16:52912299 C T 0.761057 4.1266e-06
16:52918383 A G 0.061785 1.0309e-05
16:52923038 G A 0.259138 1.5000e-05
16:52940719 C A 0.825273 8.7841e-06
16:52943699 C T 1.913764 3.0277e-05
16:52944227 G A 0.983756 -3.0362e-05
16:52946736 A G 0.161634 -7.8132e-06
16:52950608 A C 1.142636 2.3367e-05
16:52950981 A C 0.348897 -1.9582e-05
16:52956918 A G 0.025128 4.1372e-06
16:52959521 A G 0.127918 7.9058e-06
16:52962954 A C 0.346088 -2.3176e-05
16:52963342 A G 0.025284 6.8833e-06
16:52963554 C T 0.148644 -2.4779e-05
16:52965937 C T 0.056512 -6.4498e-06
16:52966173 A G 0.928427 1.6402e-05
16:52975603 G T 0.497751 -1.0639e-05
16:52976785 T C 0.101400 -2.4013e-06
16:52984777 C T 0.071434 6.0507e-06
16:52994723 T C 0.241632 5.9267e-07
16:52996047 G A 0.106482 1.9373e-05
16:52997722 A G 0.166918 6.6075e-06
16:52999977 T C 0.307524 7.1741e-06
16:53000185 A G 0.048196 9.2146e-06
16:53016164 G A 0.056393 7.4249e-06
16:53017578 C T 1.832814 -1.1662e-05
16:53020808 A G 0.071825 -5.2472e-06
16:53022093 T C 0.108148 6.8271e-06
16:53026758 T C 0.076724 -4.9093e-06
16:53035331 C A 0.231548 -7.1938e-06
16:53036300 T G 0.248619 3.9491e-06
16:53037127 T C 0.121295 -3.5147e-05
16:53040598 C T 0.207841 -2.3843e-05
16:53044707 C T 1.087970 1.0273e-05
16:53046134 C T 1.422438 -4.1090e-06
16:53053507 G A 0.298997 2.8126e-05
16:53054410 G A 1.335386 2.1161e-06
16:53054491 A G 1.675354 8.9737e-06
16:53055537 A G 0.060269 -7.3456e-06
16:53056110 A G 0.078553 -1.7967e-05
16:53057370 T C 1.768931 4.5955e-06
16:53057709 A G 0.034114 -2.1886e-05
16:53064034 C T 0.642485 2.0706e-05
16:53067687 T C 0.958913 1.7681e-05
16:53068813 T C 0.586276 -1.1862e-06
16:53070825 T G 1.953960 2.4746e-05
16:53076131 C T 0.315762 1.1288e-05
16:53085731 T C 0.084962 7.6865e-06
16:53087908 A G 0.787300 5.9390e-06
16:53114256 A G 1.405891 2.3717e-05
16:53118694 G C 0.064729 -1.0008e-05
16:53119643 T C 0.503092 8.1895e-06
16:53120340 A G 0.057800 -1.4698e-05
16:53123761 A G 0.060986 -8.7907e-07
16:53125158 G A 0.054333 1.9595e-05
16:53127300 T C 0.077067 2.2253e-05
16:53127846 T G 1.044687 -1.5415e-06
16:53131045 C T 0.709686 -5.2802e-06
16:53135430 C T 0.126042 -1.3688e-05
16:53138010 A G 0.807465 4.7942e-06
16:53140452 T G 0.796963 5.3143e-06
16:53141727 A G 0.059714 -7.8758e-07
16:53149567 A G 0.059133 1.3749e-05
16:53154588 T C 0.687872 9.0986e-06
16:53164278 A G 0.050797 -1.0626e-05
16:53168058 G A 0.128823 -1.2963e-05
16:53182832 A G 0.114914 -2.1386e-05
16:53222200 G A 0.544159 -5.0728e-07
16:53230342 C T 0.643981 3.2757e-07
16:53232141 T C 0.593259 4.2803e-06
16:53236678 T C 0.360106 -2.8821e-06
16:53250926 A G 0.919587 -2.2552e-05
16:53254670 G A 0.278153 -2.7652e-05
16:53258019 T G 0.021160 1.1405e-06
16:53264115 G A 0.085305 -1.0332e-05
16:53293757 T C 0.026063 9.7364e-06
16:53297807 T G 0.097323 1.3195e-05
16:53298865 A G 0.082945 -7.6141e-06
16:53308814 T C 0.194208 -2.2451e-05
16:53321358 A G 0.037962 7.5766e-06
16:53333569 T G 0.636443 1.9362e-06
16:53341748 G T 1.586680 -1.0797e-05
16:53341803 G A 0.079627 -5.5612e-06
16:53358439 G A 0.593459 1.9957e-06
16:53369093 T A 0.056519 2.8585e-05
16:53377003 G A 0.689331 -3.8165e-05
16:53377045 A G 1.589835 -1.3677e-05
16:53378600 G T 0.853797 1.8493e-05
16:53385542 A C 0.095022 -1.8380e-05
16:53388769 G A 0.701798 4.6200e-06
16:53395441 C T 0.808933 -6.6515e-06
16:53404004 C T 0.054747 4.4013e-06
16:53407559 A G 0.069064 1.2105e-06
16:53412272 T G 1.516576 4.9005e-05
16:53412308 C T 0.094138 6.3174e-06
16:53416567 T C 0.626033 7.3405e-05
16:53420466 A G 0.041209 9.5111e-06
16:53423587 C T 0.208229 1.8393e-05
16:53430300 T C 0.729480 6.5282e-05
16:53454077 G A 0.296458 1.1730e-05
16:53463611 A G 0.069057 -4.1585e-06
16:53478855 C T 0.043079 6.3869e-06
16:53483138 G A 0.628634 -4.7227e-05
16:53496598 A G 0.925160 -2.8183e-05
16:53499374 C G 0.039744 6.7331e-06
16:53504536 T A 0.026845 -1.5461e-05
16:53510504 G A 1.794494 2.2146e-05
16:53510899 A G 0.061972 2.5525e-05
16:53518205 C T 0.097320 -8.2170e-06
16:53529284 T C 0.056155 3.0387e-05
16:53541374 A G 0.156269 2.4451e-06
16:53541478 T C 1.094379 1.8155e-05
16:53541805 G A 0.204523 -1.5912e-05
16:53541839 C T 0.097385 1.0502e-05
16:53543205 G A 0.094699 -2.0818e-05
16:53545800 G A 0.947350 -1.4299e-05
16:53550142 C T 0.096317 6.1342e-06
16:53550898 A G 0.559346 -2.9229e-05
16:53563813 C G 0.206179 1.0753e-05
16:53564188 G A 0.671479 1.8316e-05
16:53574433 A G 0.029799 2.0713e-07
16:53578960 A G 0.052911 -3.9080e-05
16:53579995 T C 0.105683 -1.0662e-05
16:53585269 G A 0.027851 3.6542e-07
16:53594333 A G 0.054652 2.5867e-05
16:53596669 G C 0.054261 -1.0211e-06
16:53601197 C T 0.054788 1.5658e-05
16:53625439 G T 0.095725 -3.7276e-06
16:53631625 G A 0.106333 -3.2438e-06
16:53633081 C T 0.969344 2.2886e-06
16:53639438 T C 0.114445 -1.5082e-05
16:53642824 G T 0.547518 5.0613e-06
16:53646013 C T 0.152744 -1.0979e-05
16:53660305 T C 0.025720 -1.3874e-05
16:53671754 T C 0.170538 -1.8962e-05
16:53682949 T C 0.064263 2.4481e-06
16:53687080 T C 0.072950 4.8346e-06
16:53699921 T C 0.042732 5.0910e-05
16:53720256 G A 0.038690 -1.3636e-06
16:53720436 T C 0.057209 -7.3320e-06
16:53720895 A C 0.054642 1.6909e-05
16:53727849 G A 0.316955 1.5932e-05
16:53735955 C T 0.060656 -2.9606e-05
16:53749128 G A 0.133722 -2.0324e-05
16:53756885 G A 0.103504 -1.9249e-05
16:53757740 G A 0.063481 3.7601e-06
16:53763890 C A 0.053554 1.6917e-05
16:53768592 G A 0.113187 -1.1159e-05
16:53769677 A G 1.220614 -1.3671e-05
16:53770081 G A 0.062448 1.1224e-05
16:53774354 G A 0.060116 3.6324e-05
16:53775940 G A 0.387012 1.0550e-05
16:53781464 A G 0.423145 5.9711e-06
16:53786446 C T 0.250662 2.0303e-05
16:53789934 A C 0.070958 1.8278e-06
16:53790402 T C 0.969895 -3.5745e-05
16:53797452 A G 0.187194 -9.4814e-06
16:53797518 C T 0.352065 7.8988e-07
16:53800954 C T 0.804928 -2.1634e-05
16:53801116 G C 0.091618 -7.9520e-06
16:53806145 C T 1.469016 -3.5500e-05
16:53808258 G A 1.241285 -6.9396e-06
16:53809247 A G 0.845733 -1.4335e-05
16:53818460 T G 0.786243 -2.0873e-05
16:53820512 A G 0.049216 2.0596e-05
16:53821615 G A 0.787463 -1.9017e-05
16:53825488 T C 0.824743 -1.5517e-05
16:53826034 C T 1.574961 -3.5566e-05
16:53831771 T G 0.865935 -2.8536e-05
16:53842712 A G 0.093104 1.4844e-05
16:53842908 A G 0.825157 -3.2000e-05
16:53844579 A G 0.253256 -1.0834e-05
16:53845487 A C 0.796011 -4.2550e-05
16:53848448 T G 0.112388 -3.5137e-06
16:53850741 A C 0.029473 -3.4366e-06
16:53853898 G A 1.545301 1.5977e-07
16:53856104 T C 0.041634 -1.4603e-05
16:53857113 T C 0.071107 -3.5985e-05
16:53868316 T G 0.456100 1.1861e-05
16:53874580 T C 0.842486 -6.3959e-06
16:53883452 C T 0.362625 -1.7519e-05
16:53886587 T C 0.492427 -1.1921e-05
16:53890188 G A 0.424702 3.9806e-06
16:53892971 A G 0.038782 1.3595e-05
16:53895804 G A 0.122309 -4.0988e-05
16:53897352 C T 0.077710 1.0532e-05
16:53902297 A G 0.056845 7.2425e-06
16:53906234 T C 1.860900 1.2908e-05
16:53908484 C T 0.119228 -2.0374e-05
16:53909185 T G 0.986696 3.0336e-05
16:53917982 C T 0.028739 1.2226e-05
16:53920666 T C 1.162603 5.2350e-05
16:53926790 G A 0.363002 -2.1658e-05
16:53930993 G A 0.393822 9.7096e-06
16:53935407 C T 0.103389 3.7432e-06
16:53935974 T G 0.030932 -8.5186e-06
16:53937632 C T 1.530182 -1.3009e-06
16:53938723 T G 0.100482 1.2712e-05
16:53939594 A G 0.060432 -4.9083e-06
16:53942144 G A 0.221410 -1.6162e-05
16:53942805 C T 1.546079 -8.4637e-06
16:53946501 A G 1.806275 1.4401e-05
16:53946698 A G 0.060901 4.6755e-05
16:53950231 A G 0.095351 -1.1144e-05
16:53954707 A G 0.052976 -8.3923e-06
16:53954956 A G 0.133946 -2.7443e-06
16:53960365 C T 1.003335 8.8610e-06
16:53966063 G A 0.777879 5.7663e-05
16:53968145 G A 0.080957 -2.3697e-06
16:53970180 A C 0.106544 -2.1863e-05
16:53970885 A G 1.007065 2.6056e-05
16:53972071 T C 0.142500 -1.4804e-05
16:53975013 T C 0.044072 -2.0474e-05
16:53978631 T C 0.088096 -1.3069e-05
16:53978820 C T 1.262045 -4.3130e-06
16:53981930 T C 0.030622 1.7704e-07
16:53984623 C T 1.240231 2.6443e-07
16:53988978 G C 1.646531 1.2489e-05
16:53989739 C A 0.340244 -3.3560e-05
16:53991083 A C 0.128041 -1.1622e-05
16:53995500 A G 0.103480 -3.6067e-05
16:53998930 T C 1.097854 8.7179e-05
16:54003483 T C 0.972557 3.4133e-05
16:54005163 T C 1.178446 2.1370e-05
16:54005574 G A 0.072613 -1.5417e-05
16:54006632 T C 0.127626 1.5923e-05
16:54007640 A G 0.028514 9.4347e-07
16:54007822 T G 0.289583 7.0429e-06
16:54008225 C A 0.094644 -5.3691e-06
16:54009513 A C 1.004869 -2.0193e-05
16:54009545 T C 0.388066 -3.3710e-05
16:54014819 C A 0.026396 7.3161e-06
16:54016452 G A 0.184162 -2.2572e-05
16:54018101 A G 0.202905 4.1739e-06
16:54019653 T C 0.091295 -6.7882e-06
16:54020145 T C 1.133348 -3.1602e-05
16:54024266 A G 0.213322 -1.2125e-05
16:54027971 C T 0.232575 -1.2083e-05
16:54032493 G A 0.029017 3.2726e-05
16:54039678 A G 1.207909 2.9612e-06
16:54043107 T C 0.743956 -4.7301e-05
16:54051889 G A 0.752044 -5.4200e-05
16:54054078 A G 0.520006 -5.7507e-05
16:54057771 A C 0.304733 3.7808e-05
16:54061758 G C 0.262402 -3.5229e-05
16:54062556 G A 0.024023 2.4543e-05
16:54068320 G A 0.094835 -1.8625e-05
16:54073103 T C 0.055135 9.7634e-06
16:54082294 G A 0.566053 -3.5598e-05
16:54097226 A C 0.031870 -9.1059e-06
16:54098681 A C 0.075741 -2.3929e-05
16:54102766 A G 0.259665 -3.4101e-05
16:54113125 C T 0.617262 -3.8681e-06
16:54113513 G A 0.079977 -1.2466e-06
16:54113607 A G 0.109627 1.6793e-06
16:54114217 T C 0.238209 1.5150e-05
16:54114262 C T 0.684626 -2.5601e-05
16:54119077 G A 1.138040 -2.8088e-05
16:54120330 G T 0.650893 -2.5673e-05
16:54122162 T C 0.104670 6.8846e-07
16:54122469 T C 0.964363 -5.3152e-05
16:54131939 T G 0.340910 -1.9940e-05
16:54137259 A G 0.311692 1.3978e-05
16:54137949 C T 0.247035 -1.1716e-05
16:54148189 T G 0.026882 1.3710e-05
16:54150035 A C 0.059884 2.6714e-06
16:54152730 G A 0.841538 -1.2878e-05
16:54166520 A G 0.092567 3.4672e-07
16:54166636 C T 0.716455 -4.1441e-05
16:54175645 T C 1.606307 -7.5499e-05
16:54176861 C T 0.053075 3.1673e-06
16:54177030 A G 0.058926 -1.5197e-06
16:54178564 A G 0.071699 -7.8944e-07
16:54182693 T C 1.920040 -1.6467e-05
16:54183884 T C 0.719219 -1.6300e-06
16:54183988 A G 0.024047 4.0627e-06
16:54188861 T C 0.034311 8.2708e-06
16:54189238 T C 0.830386 -1.2873e-05
16:54193928 G C 0.062132 -1.9092e-05
16:54195228 T C 0.148106 2.1919e-05
16:54196100 C G 0.061411 -1.1197e-05
16:54207723 T C 0.961205 1.2119e-05
16:54207951 A G 1.344538 2.1765e-05
16:54208597 G A 0.053802 -1.2784e-05
16:54210144 C T 0.121394 -8.2084e-06
16:54211937 G C 0.157470 1.8421e-05
16:54214069 T C 0.651647 2.8328e-06
16:54214630 T C 0.434327 -6.2524e-07
16:54215133 C T 0.044201 -3.3467e-06
16:54219177 T C 0.109590 7.5511e-07
16:54219448 T C 0.811092 1.4003e-05
16:54220311 C T 0.134381 3.0875e-05
16:54222989 C T 0.159190 1.2138e-05
16:54230355 T C 0.424903 -1.2828e-06
16:54234231 T A 0.025135 6.3251e-06
16:54235941 T C 0.126990 1.3986e-05
16:54239305 T C 0.225969 1.0427e-05
16:54239414 G C 0.142177 -1.6729e-06
16:54243548 A G 1.653517 -1.6347e-05
16:54255983 G A 0.035712 -1.3513e-05
16:54257595 G A 0.610856 -1.3013e-05
16:54262571 T C 0.255643 -9.2580e-06
16:54265765 A G 0.854324 -4.0134e-06
16:54273278 G A 0.259148 5.0651e-05
16:54273895 A G 0.138271 -3.1865e-05
16:54274354 C A 0.396379 3.2095e-05
16:54276163 T C 0.126426 1.1619e-05
16:54278216 A C 0.137285 -2.8695e-06
16:54284704 A G 0.055567 -1.9441e-05
16:54289105 T C 0.296638 -1.4197e-05
16:54293129 T G 0.137451 -1.1870e-05
16:54311742 C T 0.300113 -6.9284e-06
16:54313365 C T 0.242132 1.3464e-05
16:54314863 T C 0.079787 6.6929e-06
16:54317628 A G 0.032886 -1.4599e-05
16:54318172 A C 0.478494 -3.8664e-06
16:54322010 T C 0.044463 2.5295e-06
16:54322529 A G 0.230511 6.3476e-06
16:54322877 T C 0.628522 2.7614e-05
16:54327745 G A 0.207559 -1.6120e-05
16:54327852 T C 0.331010 4.3518e-07
16:54328327 T C 0.113173 -1.1487e-05
16:54333702 C T 0.026719 2.1168e-05
16:54334181 G A 0.057236 -8.7255e-06
16:54334280 C T 0.515518 1.4447e-05
16:54340624 A G 0.179371 -3.5039e-05
16:54341280 A G 0.538318 2.1142e-05
16:54343421 A C 0.856429 -1.2194e-05
16:54343491 C G 0.049994 2.7959e-05
16:54345106 T G 0.463144 -3.5790e-05
16:54349257 T G 0.201783 4.2151e-05
16:54349736 C A 0.151901 -2.1431e-05
16:54350596 T C 0.729932 3.1292e-06
16:54350756 G C 0.231249 1.1062e-06
16:54352268 A G 1.149293 -1.0857e-05
16:54352290 A G 0.392622 -2.4402e-06
16:54358296 A C 0.042726 1.3821e-05
16:54358299 A G 0.126698 9.8778e-06
16:54358578 A G 0.069479 3.3439e-06
16:54359473 G A 1.699010 6.9892e-06
16:54360348 A G 0.030037 1.7805e-05
16:54365112 A G 1.403549 3.5775e-06
16:54368674 T G 0.326203 -1.7261e-05
16:54369515 C G 0.084054 -5.3181e-06
16:54376114 A G 1.024703 -6.3879e-07
16:54379478 C T 0.026587 -2.0985e-05
16:54385688 C T 1.530852 -1.7191e-05
16:54387200 T G 1.791968 -1.2242e-05
16:54389292 G C 0.038353 -2.3698e-05
16:54389630 A C 1.822434 -1.6348e-05
16:54389769 C T 0.068836 -8.0865e-06
16:54390875 G A 0.288883 4.2542e-06
16:54394926 A G 0.086172 -3.1909e-05
16:54397370 A G 0.238147 -6.6511e-06
16:54398394 C T 0.217640 -1.4423e-05
16:54400736 G A 0.127952 -1.0906e-05
16:54402096 T C 0.021358 9.4588e-07
16:54403388 T G 0.263714 1.7703e-06
16:54403693 A G 0.097136 -8.4288e-06
16:54404100 C T 0.350566 4.0898e-05
16:54407804 G A 1.745204 7.0387e-05
16:54408434 A G 0.033016 1.9999e-06
16:54411032 A C 0.041638 1.7813e-06
16:54424148 A G 0.034386 -1.2905e-05
16:54425188 A G 0.072865 1.4938e-05
16:54437298 A C 0.104946 2.2059e-05
16:54437802 A G 0.040383 -1.6911e-05
16:54438594 A G 0.225922 -1.0091e-04
16:54445328 C A 0.600667 1.2317e-05
16:54446792 T C 0.040087 -3.3084e-06
16:54447249 A G 0.023275 9.1796e-07
16:54448201 G T 1.198431 1.2598e-05
16:54449362 T C 0.716295 -1.4122e-05
16:54450188 A G 0.030048 -1.4061e-05
16:54450244 T C 0.600211 1.9771e-05
16:54450306 C G 0.112109 1.2525e-05
16:54452050 T C 0.035946 1.3004e-05
16:54455198 G A 0.469988 -2.0808e-06
16:54463713 G A 0.588346 9.2297e-06
16:54464799 A G 0.545587 -9.2520e-05
16:54466856 A G 0.267182 -8.8237e-06
16:54475727 A G 0.054639 -2.3284e-05
16:54478230 G A 0.885494 -1.2035e-05
16:54480323 T C 0.106751 1.1868e-05
16:54481879 C A 0.037085 -3.2827e-05
16:54485312 A G 1.969813 -2.1042e-06
16:54485416 A G 0.394019 -9.0577e-06
16:54485833 G T 0.549323 -3.8213e-05
16:54489240 C A 0.085856 7.8473e-06
16:54491967 C T 1.069656 -5.6244e-05
16:54492169 G A 1.970694 -4.1266e-06
16:54493354 A G 0.298899 -1.1656e-05
16:54493532 A G 0.391683 5.2637e-06
16:54494424 G A 1.549789 -8.6062e-07
16:54495786 A G 0.134290 -1.0466e-05
16:54497330 G A 0.086454 1.5727e-05
16:54497591 A G 0.053384 1.2988e-05
16:54499408 A G 0.264153 1.3615e-05
16:54499643 T C 0.034651 -1.6565e-06
16:54505314 T C 0.035477 -1.6951e-05
16:54507014 T C 0.440376 -1.4543e-05
16:54508546 T C 0.140090 -4.2293e-06
16:54512700 C A 0.295390 -2.4822e-05
16:54513909 A G 0.092948 1.7332e-05
16:54514123 C A 0.351127 2.1657e-05
16:54514554 C T 0.151928 -1.3993e-05
16:54514681 T C 0.074691 -2.6668e-05
16:54515233 T C 0.110576 3.6451e-07
16:54518681 A G 0.084217 -2.0962e-05
16:54520696 C T 1.033753 1.4275e-06
16:54522841 A G 0.034029 -1.8572e-05
16:54530054 A C 0.040380 5.0889e-06
16:54530276 T G 0.533929 2.9780e-06
16:54530722 G A 0.118062 -2.9831e-05
16:54535073 T C 1.625496 -3.6628e-05
16:54535306 G A 0.119018 2.2204e-06
16:54537608 C T 0.217595 4.6611e-05
16:54537641 G A 0.064127 -3.8442e-06
16:54538144 T G 0.079702 -3.1524e-06
16:54542855 T G 0.906365 2.2668e-05
16:54542943 A G 0.053027 -3.0184e-05
16:54542963 G T 0.335539 7.8475e-06
16:54548051 G T 0.178069 3.3574e-05
16:54551802 A G 1.402876 3.5264e-06
16:54554426 A C 0.078237 -3.4586e-05
16:54559857 T G 0.323466 1.4761e-05
16:54560060 T A 0.056196 5.3381e-06
16:54560477 G A 0.572272 -6.7650e-06
16:54561439 T C 0.042913 -1.6279e-05
16:54564349 A C 0.088008 -1.2485e-05
16:54565130 C G 0.041814 7.5693e-06
16:54570859 T C 1.304743 7.9035e-06
16:54571219 A G 0.058718 1.2786e-05
16:54575956 A C 1.361456 -2.8385e-06
16:54585187 G A 0.062373 -1.3743e-05
16:54585915 C A 0.025968 -1.4673e-06
16:54588062 C A 0.051789 9.0888e-06
16:54589811 C T 0.139369 2.8649e-05
16:54597908 T C 0.628971 -3.1463e-05
16:54600280 A G 1.515264 -3.4814e-05
16:54605600 A G 0.147144 1.5661e-05
16:54609772 T C 0.041723 3.2717e-07
16:54617057 A G 0.041971 2.0131e-05
16:54620935 A C 0.520992 -1.9534e-06
16:54627982 T C 1.428017 -2.5871e-05
16:54630836 G A 1.724863 -4.8236e-06
16:54639332 C A 0.340812 9.1655e-06
16:54651139 A G 0.041379 -8.9997e-06
16:54652322 G A 0.069639 1.7457e-05
16:54655079 T G 0.079563 -2.7077e-06
16:54656092 T G 0.063267 4.3966e-05
16:54663395 G A 0.093754 2.0273e-07
16:54671548 G A 0.024390 -1.3403e-05
16:54673195 T C 0.229617 1.9857e-05
16:54673627 T C 0.051399 4.5751e-06
16:54677292 G A 1.587608 -1.9225e-05
16:54679369 A G 0.046387 -5.6688e-06
16:54680247 C T 0.486742 6.9552e-06
16:54681404 A G 0.341784 5.6775e-06
16:54682770 C T 0.149296 2.2653e-05
16:54683646 A G 0.041678 2.6115e-05
16:54684620 G C 0.810504 -3.8028e-05
16:54685198 G A 0.573570 -9.0182e-06
16:54686451 T C 0.190961 1.2396e-05
16:54707615 C T 0.154777 -4.9059e-06
16:54711328 T C 0.022027 8.4036e-06
16:54713198 A G 0.067911 9.2389e-06
16:54715493 A G 0.167455 1.2177e-05
16:54717281 T C 0.145159 8.4260e-06
16:54722414 C T 0.116437 1.3287e-05
16:54726859 A G 0.020365 -3.9173e-06
16:54726980 T C 0.293224 -7.6013e-06
16:54728084 T C 0.084958 1.2976e-05
16:54729636 A G 0.057607 1.4613e-05
16:54730864 C A 0.755441 -1.2585e-05
16:54733746 C T 0.866795 1.7010e-06
16:54734548 T C 0.118038 -1.4419e-06
16:54735841 C G 0.112538 1.2453e-05
16:54737617 G A 0.259420 7.6346e-07
16:54742285 G A 0.110093 2.1431e-05
16:54743397 G A 1.846913 2.5218e-05
16:54743705 C G 0.165626 8.6661e-06
16:54744217 A G 0.135323 2.9881e-05
16:54745377 A G 0.951712 4.1993e-06
16:54745610 A G 0.488429 -2.2249e-05
16:54746592 A G 0.025550 5.3467e-06
16:54746701 C T 1.343630 -1.6620e-05
16:54747754 G T 0.375663 1.3340e-05
16:54750357 C T 0.081096 -6.4919e-06
16:54753118 T C 0.278075 -1.2763e-05
16:54763722 C A 0.032455 3.4616e-06
16:54763903 A G 0.026614 6.9375e-06
16:54768915 A G 0.071349 -5.4324e-06
16:54770232 T C 0.617670 -1.3834e-06
16:54770885 A G 0.120327 -3.4946e-06
16:54772657 A G 1.886694 -1.3778e-05
16:54781266 C T 0.038472 2.4872e-05
16:54789462 C T 1.957281 1.5185e-05
16:54790801 T C 1.092819 2.2172e-05
16:54796350 C T 0.040672 3.6137e-06
16:54797343 G A 0.226323 -1.9360e-05
16:54798678 G A 0.642271 1.0563e-05
16:54805426 T C 0.661684 -7.4188e-07
16:54805870 G A 0.030146 -5.1063e-06
16:54813885 A G 0.040023 -3.6003e-05
16:54813920 C T 0.036956 -1.3008e-05
16:54827763 C G 0.098782 -1.9340e-06
16:54829975 A C 0.305399 2.4925e-05
16:54830487 T G 0.310829 -1.6380e-05
16:54830524 A C 0.058589 1.0368e-05
16:54836204 G A 0.086236 3.1963e-05
16:54843731 G C 1.057243 -5.8516e-06
16:54844858 G A 0.336871 -3.4429e-06
16:54856933 G T 0.249720 1.7049e-05
16:54857906 C T 0.032302 6.3797e-07
16:54859732 T G 0.764175 -2.0382e-05
16:54860224 T C 0.767173 9.4930e-06
16:54861911 A G 0.105802 -1.7967e-05
16:54877116 A G 0.073776 3.4325e-05
16:54882076 T C 0.024183 8.2599e-06
16:54883046 T C 1.463460 5.0899e-06
16:54885902 A G 1.501994 9.7536e-06
16:54887723 T C 0.039122 1.7704e-05
16:54889491 T C 0.065178 -5.2112e-06
16:54890655 A G 0.051256 5.0615e-06
16:54894030 C T 0.076146 -5.9873e-06
16:54896725 C T 0.189683 -1.1511e-05
16:54899439 T C 0.052425 -1.0591e-05
16:54912814 T C 0.068846 2.7053e-06
16:54915282 A G 0.437700 -2.2947e-05
16:54941739 T C 0.359110 -1.1759e-05
16:54943245 C T 0.579156 -3.5183e-06
16:54964206 G C 0.076567 -1.6230e-05
16:54967096 A C 0.662483 -1.0666e-05
16:54973062 A G 0.134953 7.4064e-06
16:54973941 G A 0.076564 -2.4146e-05
16:54981301 G T 0.021864 -5.0578e-06
16:54981732 C G 0.076465 -1.4599e-05
16:54982880 T C 0.085172 8.1896e-06
16:54986139 C T 1.583243 2.5324e-05
16:54986256 A G 1.657454 1.6704e-05
16:54992278 A G 0.070727 -1.1909e-05
16:54996637 A G 0.914372 -2.5281e-04
16:54996727 A G 0.049573 1.5704e-05
16:54996827 C G 0.751561 -8.6636e-06
16:54997001 T G 1.624343 -1.5951e-05
16:54998943 C T 0.680937 1.7469e-05
16:55000915 G C 0.372223 -2.8588e-05
16:55001471 G A 0.206050 9.8132e-06
16:55003508 T C 0.278843 -1.6900e-05
16:55009145 T C 0.381198 -3.3361e-05
16:55011398 T G 0.393744 1.0160e-05
16:55018268 A G 0.498696 -3.3144e-06
16:55020213 G A 1.752792 -1.4075e-05
16:55030709 A G 0.077332 -7.8254e-06
16:55033937 T C 0.036025 1.0153e-05
16:55035688 T C 0.290556 1.2368e-05
16:55036595 T G 0.088368 1.5476e-05
16:55038197 G T 1.048148 -2.9429e-05
16:55041428 A C 0.592127 1.3629e-05
16:55044859 A G 0.050246 6.5586e-06
16:55048320 G A 0.125202 1.6385e-05
16:55064926 G A 0.319254 -3.8056e-05
16:55069693 A G 0.973264 -5.5395e-06
16:55071338 G A 0.077917 1.0920e-05
16:55074310 T C 0.080844 -2.1195e-05
16:55079035 A G 0.035426 2.1024e-05
16:55079850 C T 0.105095 -5.6143e-06
16:55080056 C T 0.177427 -1.3201e-06
16:55083319 G A 0.073001 -1.6932e-05
16:55084317 T C 0.029436 -1.2984e-06
16:55090177 A G 0.030690 1.1096e-06
16:55090769 T C 0.151007 2.1902e-05
16:55093418 T C 0.135102 -3.3361e-05
16:55094813 G A 0.313511 -3.1667e-05
16:55096304 A G 0.030972 2.1402e-05
16:55097119 A G 0.209633 6.7613e-06
16:55099215 C T 0.451700 1.6681e-06
16:55103160 C T 0.038547 1.5813e-05
16:55107147 T C 0.142228 -4.0394e-07
16:55109942 A C 1.394478 -6.1241e-06
16:55113033 G A 0.115546 1.5891e-06
16:55113110 T C 0.031418 2.0900e-05
16:55118668 A G 0.695753 4.3374e-06
16:55122421 C T 0.381219 -1.1999e-06
16:55128197 T C 1.430832 -1.9800e-05
16:55128275 G C 0.141575 2.5639e-05
16:55129606 T G 0.141048 7.8319e-06
16:55136293 G C 0.240806 1.9663e-06
16:55136414 A C 0.066334 2.5209e-06
16:55136442 C T 1.927676 -1.6057e-05
16:55138277 G A 0.143996 -2.5635e-05
16:55141022 T A 0.209650 6.2679e-06
16:55142949 T C 1.761727 1.3848e-05
16:55143321 G A 0.076581 7.0161e-06
16:55143936 A G 0.027947 2.1357e-05
16:55150337 C T 0.277130 -2.2002e-05
16:55151584 T C 1.865857 -1.7442e-05
16:55153261 T C 1.811888 -9.7886e-06
16:55153479 G A 1.540551 6.9128e-06
16:55155404 T C 0.087634 1.6812e-06
16:55156322 C G 1.883998 -6.8902e-06
16:55156505 C T 1.835245 -3.4790e-06
16:55159585 T C 1.708367 -1.4555e-05
16:55159895 T C 0.224286 -2.1050e-05
16:55160750 T C 0.020841 2.3526e-06
16:55165949 T C 0.083826 3.1193e-05
16:55166268 T C 0.261739 -2.9477e-05
16:55166464 A G 0.040053 -3.4378e-06
16:55167762 T C 0.084414 1.3588e-05
16:55171874 C T 0.445033 2.9317e-05
16:55172951 A G 0.118389 1.0654e-05
16:55178799 C T 0.891695 -2.5176e-05
16:55182481 C T 0.030802 -1.8636e-05
16:55189756 A G 0.138373 1.4503e-05
16:55192154 C A 0.088769 -2.8775e-06
16:55196138 T C 0.412521 -8.0203e-06
16:55197680 A G 0.541537 -7.7085e-06
16:55200035 C T 0.875675 2.8803e-05
16:55201741 A G 0.028127 -1.5356e-05
16:55203273 A G 0.073984 2.6755e-07
16:55211634 A G 0.443636 5.5513e-06
16:55217132 G A 0.448253 1.3030e-05
16:55218131 C T 0.372559 -5.8545e-07
16:55220800 G A 0.274777 -3.9796e-05
16:55223180 G A 0.177756 6.8075e-06
16:55223305 T C 0.075272 4.0264e-07
16:55225083 C T 0.554154 2.8645e-05
16:55225181 T C 0.356284 -1.8267e-05
16:55230377 G A 0.722755 3.3374e-05
16:55230853 C A 1.888533 -2.0103e-06
16:55231327 A G 0.038588 -9.5777e-06
16:55234326 A G 0.248425 -3.7186e-05
16:55237683 T G 0.097772 2.6274e-06
16:55239520 T C 0.051086 -2.4794e-05
16:55240061 T C 1.915457 -5.3307e-06
16:55244434 G A 0.044313 2.2702e-05
16:55245037 A G 0.270595 -1.9696e-05
16:55249668 A G 0.059150 -2.9129e-06
16:55250966 T G 0.948081 -8.5241e-06
16:55256412 C T 0.059643 2.2659e-06
16:55256700 A G 0.097973 1.8781e-06
16:55271541 C T 0.037806 -7.3169e-06
16:55272629 T C 1.292011 -3.1983e-05
16:55278070 A G 1.169855 -1.8687e-05
16:55278457 C G 0.235451 -7.3181e-06
16:55279211 C A 0.327243 -2.4190e-07
16:55287217 C T 0.194725 -1.2167e-05
16:55288862 T C 0.097799 1.1769e-06
16:55289796 A G 0.072243 -1.5845e-05
16:55291750 T C 0.650845 -1.8814e-05
16:55293195 G A 1.443493 -2.6784e-05
16:55295529 A C 0.060901 2.4387e-05
16:55298241 G A 0.113387 -7.4313e-06
16:55301887 T C 1.589397 -9.7891e-05
16:55304133 G A 0.251301 -2.1882e-05
16:55306160 C T 0.059211 -6.9779e-06
16:55307089 T C 1.316136 -2.5367e-05
16:55309388 C T 0.293629 -2.4475e-05
16:55309840 T C 1.100019 -1.0750e-05
16:55316041 T C 0.033094 -2.9165e-06
16:55316678 C T 1.629960 -3.6544e-05
16:55317337 A G 1.371927 -1.0546e-05
16:55318105 C T 0.391537 -3.2382e-06
16:55318390 G A 0.127857 -1.5037e-05
16:55319048 G A 0.896387 -2.0199e-05
16:55326624 C T 0.711059 -9.4318e-06
16:55330376 C A 0.093832 -3.9617e-05
16:55344508 A G 0.682208 -1.0510e-05
16:55351090 T C 0.091479 -1.2259e-05
16:55351423 T C 1.562259 -2.4447e-05
16:55354915 C T 0.080399 -9.9377e-06
16:55358364 A G 0.071573 -9.3591e-06
16:55359866 C A 0.056563 -8.1922e-05
16:55362502 A G 0.717230 -1.7867e-05
16:55379204 T C 0.048713 7.1930e-06
16:55391766 T C 0.031833 -9.9975e-06
16:55396065 C A 0.041355 -5.3924e-07
16:55397254 A C 0.143163 -3.4436e-05
16:55401333 C T 0.508678 5.2647e-06
16:55401815 C T 0.115077 -1.8705e-05
16:55404755 T C 0.582641 -2.8120e-05
16:55406863 G A 0.048471 2.3625e-06
16:55410834 G T 0.244916 2.9521e-06
16:55444665 A G 0.032224 1.3742e-05
16:55445164 C T 0.734093 -8.4037e-06
16:55451244 C T 0.074045 1.6171e-05
16:55451757 T C 0.598046 -1.7427e-05
16:55458156 C G 0.057821 3.5848e-05
16:55461854 T G 1.342155 4.7638e-06
16:55463001 T C 0.053326 -7.0939e-06
16:55464626 A C 0.553008 -6.6425e-06
16:55464722 A G 0.137587 -8.4251e-06
16:55471946 C T 0.581472 -2.1561e-08
16:55474111 C T 1.232480 -1.4731e-05
16:55476963 T C 0.243271 3.2699e-05
16:55480154 A C 1.788908 -1.6065e-05
16:55481747 T C 1.787576 -1.4713e-05
16:55485689 A G 0.105344 -1.0196e-05
16:55491302 T G 1.120731 -1.2086e-05
16:55491927 G A 1.606991 3.8976e-07
16:55493178 T G 1.756518 -1.5041e-05
16:55494913 T C 0.020508 2.6458e-05
16:55496169 G T 0.034780 -5.9995e-06
16:55500220 G A 1.193773 -2.6467e-05
16:55502376 G T 0.807441 -4.4245e-05
16:55507127 C T 0.497459 3.6322e-05
16:55509023 T C 0.393149 -2.6648e-05
16:55509841 G A 0.139566 -1.2880e-05
16:55509900 G A 0.740920 -8.6019e-06
16:55509995 T C 0.028372 1.9403e-05
16:55510822 T C 1.240391 -1.6908e-05
16:55511806 T C 0.513438 5.1820e-05
16:55512053 A G 0.192287 -4.2537e-05
16:55514583 C T 1.956057 -1.5257e-05
16:55515415 C A 1.678067 6.5168e-06
16:55517162 G A 0.724013 9.4983e-06
16:55519136 A C 0.058919 1.2707e-05
16:55520608 G A 0.154308 -2.0429e-05
16:55523545 A G 0.032414 3.4618e-05
16:55531451 G T 0.032370 4.5856e-06
16:55531746 C T 0.887394 8.5912e-06
16:55533270 G A 0.692700 1.5859e-05
16:55539513 C T 0.055465 -1.7387e-05
16:55540827 T G 1.898056 -2.7873e-06
16:55540973 T C 0.917670 1.9130e-05
16:55562466 A G 1.308313 4.0893e-06
16:55565766 A G 0.129577 -2.1067e-05
16:55568645 A G 0.965250 2.5894e-05
16:55569554 C T 0.103579 -9.9356e-06
16:55569652 C T 0.079464 1.4945e-05
16:55574447 G C 0.031023 -8.5730e-06
16:55578599 C T 0.258074 2.9999e-06
16:55596817 G T 0.126110 1.6850e-05
16:55601388 G A 0.948707 -2.8509e-05
16:55615809 T C 0.032937 -1.4993e-06
16:55619574 T C 0.315493 1.9317e-05
16:55626605 T C 0.126120 -1.1013e-05
16:55645558 T C 0.053466 1.8344e-05
16:55648896 A G 0.632462 2.4840e-06
16:55656926 T C 1.019240 1.3594e-05
16:55659720 A C 0.108726 1.0429e-06
16:55660472 T C 0.038734 -6.6295e-06
16:55662820 C G 0.036772 3.7169e-07
16:55665395 A G 0.084992 -2.9262e-06
16:55668541 A C 0.030411 -7.5548e-06
16:55669693 A G 0.032237 5.7419e-06
16:55675315 T G 0.046187 -7.3005e-06
16:55677327 T C 0.022792 1.2798e-05
16:55678971 A G 0.044286 -9.8314e-06
16:55680694 A G 0.125681 9.5119e-06
16:55685218 C T 0.650512 7.2428e-06
16:55698510 A G 1.446050 1.9416e-05
16:55699536 T C 0.025070 3.5302e-06
16:55699855 T C 0.046469 7.1882e-06
16:55703498 T C 0.045510 -1.3004e-06
16:55703884 A G 0.267087 6.1752e-06
16:55704042 C T 0.105707 -3.3420e-06
16:55707254 A G 0.790619 1.6019e-06
16:55712145 T C 0.780565 3.4817e-06
16:55712519 C G 0.276100 -2.7208e-05
16:55715542 T C 0.061503 5.3051e-05
16:55716159 G A 0.176781 2.5871e-06
16:55716840 A G 0.612369 -1.0286e-05
16:55717077 C T 0.829587 1.1352e-05
16:55718884 C T 1.957659 -2.1123e-05
16:55719143 A G 0.022605 -1.1525e-05
16:55724411 G A 0.920318 6.6541e-07
16:55725541 G A 0.042035 2.0097e-05
16:55725975 G A 0.135014 -2.1117e-06
16:55729396 T C 0.035331 -7.8849e-06
16:55730124 C A 0.661796 -1.3898e-06
16:55731164 G A 0.708261 -4.0545e-06
16:55733126 C G 0.436466 -1.3783e-06
16:55735350 A G 0.324248 1.1376e-05
16:55736864 C T 0.053823 1.6782e-06
16:55738340 A G 0.116294 -3.7916e-06
16:55743961 T C 0.132358 1.6979e-05
16:55744128 A C 0.035382 -7.2995e-06
16:55747177 T C 1.444214 8.4142e-06
16:55748690 T C 0.031227 5.6881e-06
16:55752844 T C 0.054489 -3.5961e-06
16:55760186 T C 0.317373 -1.0343e-05
16:55762089 A G 0.054673 2.1680e-05
16:55768097 G A 1.820540 4.1734e-07
16:55768451 C T 0.031734 1.8861e-06
16:55780826 A G 1.427667 7.5942e-06
16:55786103 G A 0.068421 1.6081e-05
16:55793373 C T 0.216596 -3.9279e-05
16:55794718 A G 0.374970 -2.1358e-05
16:55794951 C T 1.647370 -2.0695e-05
16:55798545 T C 1.518364 3.7906e-06
16:55843985 T C 0.122271 -3.4224e-05
16:55846761 T C 0.312015 2.0501e-05
16:55850061 C T 1.648598 -2.1278e-05
16:55850731 A G 0.107210 2.5151e-05
16:55853318 T G 1.540171 -4.3525e-05
16:55853545 A C 0.061363 5.3786e-06
16:55861794 G A 1.359443 -9.6704e-06
16:55865027 T G 0.043773 -3.1446e-06
16:55866378 C T 0.474765 -3.1779e-06
16:55867581 A G 0.073820 -2.0079e-06
16:55867653 G A 0.044752 -1.1700e-05
16:55868081 T C 1.086549 -1.3627e-05
16:55870840 T C 0.026495 -1.7620e-05
16:55871840 G T 1.914590 -1.0115e-05
16:55873971 A G 1.943073 -1.0636e-05
16:55875210 A C 0.028773 3.3680e-06
16:55877700 G A 0.728177 -2.3693e-06
16:55879052 G A 0.044480 -7.8271e-06
16:55880026 T G 0.062322 9.7674e-06
16:55880480 C A 0.463957 1.0692e-06
16:55880534 C G 0.462019 5.7903e-06
16:55880874 A G 0.436894 1.0416e-05
16:55881513 A C 0.063590 3.2648e-05
16:55882577 C A 1.443748 6.3067e-05
16:55883515 A G 0.069567 -1.2576e-05
16:55884623 A G 1.977656 -9.8458e-07
16:55886662 A G 1.663679 6.3491e-05
16:55890398 C G 0.464246 8.0162e-07
16:55891008 A G 0.043144 -1.4534e-06
16:55891246 C T 1.556075 3.8048e-05
16:55893813 C T 0.091129 4.9819e-06
16:55897289 T C 0.085635 -4.9238e-07
16:55899703 C T 0.061404 2.0045e-06
16:55901189 C T 0.575491 -3.1320e-05
16:55902906 G C 1.537852 1.0152e-05
16:55905676 T C 0.211833 -1.3093e-05
16:55906090 A C 1.229366 1.3835e-05
16:55906358 C G 1.250516 2.5786e-05
16:55906487 A C 1.055390 -6.8421e-06
16:55907228 C A 0.350583 -2.5411e-06
16:55907811 T C 0.313532 -7.9035e-06
16:55908870 T C 0.029432 1.6069e-05
16:55909871 G T 0.123930 9.7614e-07
16:55910082 T C 0.030996 1.5186e-06
16:55910495 A G 0.028946 5.1507e-06
16:55910804 G A 0.631956 1.4789e-05
16:55918202 C T 0.020994 1.9849e-06
16:55922429 G A 0.654163 7.6266e-06
16:55929219 C A 1.496140 -2.2174e-07
16:55933561 A G 0.325020 -2.2865e-07
16:55939738 A G 0.271047 2.0446e-05
16:55945309 G A 0.022344 2.2690e-06
16:55953910 T C 0.680236 5.1945e-06
16:55964915 C T 0.189119 -5.1692e-06
16:55970518 A G 0.093828 -1.6862e-05
16:55978728 A G 0.020640 -1.3783e-06
16:55979312 A G 0.106720 -1.3222e-05
16:55981520 A G 0.046010 -1.4046e-05
16:55981560 C T 0.041036 6.4707e-06
16:55988208 T C 0.022779 -4.3796e-06
16:55992136 C A 1.099319 -1.3158e-05
16:55999466 G A 0.038207 1.7206e-05
16:56005115 G A 0.397871 -1.4455e-05
16:56026364 A G 0.073875 5.7226e-06
16:56026433 T C 0.059541 -2.0468e-05
16:56029539 T C 0.035141 7.7787e-06
16:56039807 G A 0.897427 9.1658e-06
16:56040620 G A 1.891059 -6.9828e-06
16:56042683 G A 1.966253 3.2054e-07
16:56044104 G A 0.033896 -3.2447e-06
16:56045485 G T 0.034794 -2.2868e-05
16:56051522 T C 0.026770 2.0704e-05
16:56056048 C G 1.942366 3.6692e-06
16:56069494 C T 1.005154 -7.4607e-06
16:56074452 C G 0.279153 5.3535e-06
16:56078061 T C 0.104694 -1.7965e-05
16:56078713 C T 0.709924 4.7930e-06
16:56085179 T C 0.042542 1.5262e-05
16:56089863 A G 0.118249 -5.0084e-06
16:56093466 C T 0.934006 -1.8911e-05
16:56105327 A C 0.027501 2.8433e-05
16:56106553 G T 0.045150 -1.2627e-05
16:56111361 G A 0.045741 2.6475e-05
16:56118383 T G 0.057025 -1.0513e-05
16:56118506 A G 0.109811 -2.3789e-05
16:56136260 C G 0.038965 1.3828e-05
16:56145516 C T 0.048339 -5.4293e-06
16:56150365 T C 0.057678 1.2907e-05
16:56158718 G A 0.884127 -1.8274e-05
16:56177708 G A 0.311886 -2.7255e-05
16:56184240 A G 0.908174 -4.5576e-06
16:56229881 C T 0.293901 -2.2497e-06
16:56232629 T C 0.204656 5.0582e-06
16:56237717 A G 0.036956 1.7354e-05
16:56238809 T C 0.046914 -2.5728e-05
16:56246016 T C 0.145417 -3.2951e-07
16:56250525 T C 0.041566 4.9598e-05
16:56253141 T C 0.162953 1.8955e-05
16:56257581 T G 0.028586 -8.3348e-06
16:56273886 C T 1.210877 -7.5039e-06
16:56278442 T A 0.115016 -1.1210e-06
16:56289930 G A 0.051409 -2.3086e-05
16:56304011 T C 0.043089 9.3134e-06
16:56305652 G A 0.129248 1.8697e-05
16:56306640 G A 0.653218 1.4576e-05
16:56309356 G A 0.022014 9.3860e-06
16:56313305 C A 0.036028 6.4490e-06
16:56318993 T C 0.045007 -1.4229e-05
16:56324433 A C 0.292177 -1.1511e-05
16:56332552 T C 0.022293 1.3162e-05
16:56342646 T C 0.028644 2.2366e-06
16:56343329 A G 1.008333 -1.3499e-05
16:56345823 T G 0.064335 -1.1298e-05
16:56347201 T C 0.022830 1.6198e-06
16:56359488 C T 1.719389 -1.1590e-05
16:56363528 G C 0.308490 -3.0048e-05
16:56367061 A G 1.486943 9.5274e-06
16:56368407 A G 0.041124 5.3713e-06
16:56368689 T C 0.752615 1.2426e-05
16:56371382 G C 0.737136 -6.0404e-06
16:56372461 C T 0.915851 -1.6539e-05
16:56372907 C A 0.649502 -1.7573e-05
16:56376123 C G 0.717716 7.1667e-05
16:56378611 G A 1.391119 1.5320e-05
16:56380570 G A 0.222345 1.4641e-05
16:56381197 T G 0.619716 -1.7780e-05
16:56381277 T C 0.391847 -3.0951e-05
16:56387288 C T 0.424199 -2.5683e-05
16:56388893 T C 0.043093 -1.1594e-05
16:56398371 A G 0.325067 -2.8639e-05
16:56404119 T A 0.058249 1.1158e-05
16:56412696 C T 1.169121 4.9456e-06
16:56419628 A G 1.084339 3.8114e-06
16:56436325 A G 0.024254 -1.3201e-05
16:56454228 T C 0.067922 -1.7176e-05
16:56456298 G A 0.493389 2.0033e-05
16:56471410 C T 0.341954 9.2347e-06
16:56483998 A G 0.044170 3.3999e-06
16:56485251 T G 0.159554 -3.0102e-06
16:56486700 G A 0.168145 1.2077e-05
16:56500132 T C 0.079403 -3.7882e-06
16:56505773 C A 0.164487 -3.3778e-05
16:56509167 G C 0.046302 -1.7145e-05
16:56514963 T C 0.059415 -1.4366e-05
16:56521672 C T 0.053544 -2.3447e-05
16:56535613 C A 1.232184 1.4748e-05
16:56543142 A G 0.502898 2.7108e-05
16:56545175 C T 0.345646 5.6215e-06
16:56555788 A T 0.540031 1.8273e-05
16:56559464 A G 0.085567 -9.8936e-06
16:56561039 T C 0.035341 -2.1665e-05
16:56561494 G T 0.751895 -2.2204e-05
16:56570047 T C 0.072508 1.7648e-05
16:56574218 A G 0.365117 -1.8128e-05
16:56575062 T G 1.531933 -8.3546e-06
16:56575717 G A 1.854729 -2.2356e-05
16:56575991 C T 0.078917 3.1467e-05
16:56576028 G T 0.223008 -2.5364e-05
16:56576069 C T 0.317486 1.4055e-05
16:56576353 A C 0.081147 2.2131e-05
16:56576538 G A 0.539950 4.6073e-06
16:56578118 A G 1.137322 -7.9959e-06
16:56578292 C T 0.147525 1.3693e-05
16:56583042 G A 1.851384 -2.6529e-06
16:56583516 G T 0.597964 -1.8759e-05
16:56583726 T C 0.108573 9.8922e-06
16:56585730 A G 0.137305 -5.9621e-06
16:56586276 A G 0.083911 7.0526e-06
16:56589787 G T 0.174319 9.3302e-06
16:56595221 G A 0.048917 -5.4172e-07
16:56596155 T G 0.171314 -1.2234e-05
16:56597350 A G 1.950631 -6.4285e-06
16:56597606 A C 0.028803 1.7761e-05
16:56597636 T G 1.065603 -6.1925e-06
16:56599702 T G 0.046003 1.9347e-05
16:56601720 G A 1.950628 -5.9060e-06
16:56602798 A G 0.278462 -2.1093e-05
16:56603639 T G 0.134470 -6.6986e-06
16:56604603 T C 0.408346 5.5979e-07
16:56606138 C T 0.700129 5.8620e-06
16:56607816 T C 0.087375 6.5029e-06
16:56608590 T G 0.152254 5.9004e-06
16:56617724 G T 0.997063 1.0919e-06
16:56619068 G T 1.712491 -1.0038e-05
16:56624443 C A 0.617234 -1.6440e-06
16:56628166 T C 0.249989 -1.9758e-05
16:56635923 C T 0.048549 -7.4813e-06
16:56638021 A G 0.078842 4.4629e-06
16:56639234 G A 1.659960 -2.0553e-05
16:56639494 A G 1.113595 -2.1059e-05
16:56639588 C T 0.111354 1.5328e-05
16:56643515 G A 0.033060 -1.8352e-05
16:56643517 G A 0.318183 1.4468e-05
16:56644998 C A 0.160995 -5.0948e-07
16:56645054 A G 0.333652 -1.0716e-05
16:56651601 A C 1.626502 -4.2512e-06
16:56652431 A G 0.226292 2.4431e-06
16:56652671 G A 0.361687 1.0990e-05
16:56653745 T G 0.123825 8.6896e-06
16:56654408 C T 0.035236 -6.0818e-06
16:56663028 A G 0.508855 1.4972e-05
16:56665765 T C 0.064121 -6.2855e-06
16:56668256 T C 1.266125 -1.5613e-05
16:56668551 T C 0.201378 1.6783e-05
16:56674998 T A 0.250768 5.9726e-06
16:56679799 G A 0.234625 1.2076e-05
16:56681702 T C 0.096235 2.1667e-05
16:56686242 T C 0.747458 -3.7453e-05
16:56686704 A G 1.041434 2.6601e-05
16:56687452 T C 0.232606 9.1724e-06
16:56696518 T C 0.552485 1.4596e-05
16:56699723 C G 0.066875 1.8435e-05
16:56699967 T C 1.870198 -5.1410e-06
16:56700722 T G 0.127432 -1.1268e-06
16:56701798 C G 0.037330 7.7643e-06
16:56701977 A T 0.075160 -1.3817e-05
16:56717509 C T 1.270537 -7.1584e-06
16:56721773 T A 0.344130 1.1136e-06
16:56724875 T C 0.101492 5.4244e-06
16:56725173 G A 0.841966 -2.3125e-07
16:56727030 G A 1.212193 -1.2457e-06
16:56730610 A G 0.196081 6.3266e-06
16:56732204 A G 0.253732 1.4448e-06
16:56735443 G T 0.507206 -4.9165e-06
16:56735782 A G 0.485750 7.2020e-06
16:56737279 C T 0.734583 5.3505e-06
16:56737502 G T 0.057018 -1.1150e-06
16:56738784 A C 0.132239 -1.1173e-05
16:56762629 G A 0.055971 -1.0994e-05
16:56772453 C T 1.649601 -1.0606e-06
16:56796760 T G 0.039309 2.5778e-06
16:56803025 G A 0.088525 6.4144e-06
16:56803706 C A 0.475798 1.5204e-05
16:56809746 T G 0.043100 1.2416e-05
16:56811692 C T 0.614630 -1.7123e-05
16:56821659 A G 0.107139 -8.2232e-06
16:56822912 A G 0.050940 -1.3742e-05
16:56825435 T C 0.034930 1.5026e-05
16:56845390 C A 0.024503 8.7711e-06
16:56854865 T C 0.079750 -1.7576e-05
16:56857230 G A 0.105466 2.6838e-05
16:56859897 G A 0.109124 -1.3841e-05
16:56861444 C G 0.043565 1.1579e-05
16:56863027 A G 0.028712 -7.2491e-06
16:56866502 C T 0.517297 -3.8472e-06
16:56870867 C A 0.050688 -2.1741e-05
16:56873814 G A 0.065549 -1.1159e-05
16:56873840 A G 0.334685 -2.1756e-05
16:56883438 A G 1.085132 -2.5508e-06
16:56883660 T C 0.153376 -2.7146e-05
16:56883924 G A 0.860108 -1.0071e-05
16:56892818 G A 0.038146 -1.0007e-05
16:56897259 G C 1.623973 -1.2747e-05
16:56899006 T C 1.392224 -1.9454e-05
16:56899553 A G 0.045211 1.4824e-05
16:56900931 T C 0.177824 9.0824e-06
16:56908045 T C 0.411045 -3.0921e-05
16:56909322 G A 0.536628 -2.3909e-06
16:56910286 A G 0.043093 1.3464e-05
16:56911656 A C 1.345534 -3.2279e-06
16:56913875 A G 0.020338 3.4903e-06
16:56916945 T C 1.197271 -4.5178e-06
16:56917169 T G 0.696821 -2.5033e-05
16:56918125 A C 0.093971 -1.2460e-05
16:56920146 A G 0.171116 -2.9851e-05
16:56920969 T C 0.179993 -7.6297e-06
16:56927244 T C 0.087052 1.5059e-05
16:56930251 C T 0.332897 -7.7593e-06
16:56935163 T C 0.069135 4.0094e-05
16:56937463 G A 0.021596 -6.3863e-06
16:56938134 T C 0.085013 3.0922e-05
16:56938301 A G 0.021613 -1.8546e-05
16:56946581 A G 1.070033 6.9179e-06
16:56962630 T C 0.566601 2.0004e-05
16:56967177 G T 0.106785 -1.4980e-05
16:56969148 A G 0.278071 -4.1773e-06
16:56977898 A G 0.224473 -7.2440e-06
16:56978116 C T 0.528802 -1.4299e-05
16:56985139 G A 1.212061 8.1084e-06
16:56985555 G A 1.561389 4.1100e-06
16:56988044 T C 0.663693 5.2746e-07
16:56991524 A G 0.311587 -5.5073e-06
16:56991624 A G 0.380495 -2.6041e-05
16:56992420 A G 0.069149 1.3305e-05
16:56993324 A C 0.650641 2.7252e-06
16:56994894 A G 1.018502 -1.1897e-05
16:56995236 A C 0.972567 -1.3843e-05
16:56996288 A G 0.866472 -8.5065e-07
16:56997233 A G 0.523148 -3.8117e-06
16:57002732 G T 1.581713 3.3513e-05
16:57005479 A C 0.881526 4.2760e-06
16:57006590 T C 0.356621 -1.5939e-05
16:57007353 T C 0.104419 -2.0884e-05
16:57008508 T A 1.757069 1.3846e-05
16:57009985 C T 0.686965 5.1630e-06
16:57010232 T C 0.136336 1.0591e-05
16:57011243 T C 0.153431 -6.8838e-06
16:57011452 A G 0.689362 3.6022e-06
16:57015091 C G 0.112276 1.0569e-05
16:57016092 A G 1.369265 4.0287e-06
16:57017319 A G 0.079369 -4.6689e-07
16:57019532 A C 1.199729 2.1169e-05
16:57020327 G C 0.241170 2.1454e-05
16:57020626 A C 0.052571 -4.0788e-06
16:57021433 G A 0.276147 7.4571e-06
16:57024662 C T 0.807366 7.4959e-07
16:57026294 A G 0.587364 3.5786e-06
16:57027765 T A 0.607123 3.2156e-05
16:57031210 C T 0.381650 -2.1969e-06
16:57032819 T C 0.099591 -2.3304e-05
16:57033696 A G 0.203809 -2.2927e-05
16:57037903 C T 1.607317 1.9170e-05
16:57038767 C T 0.682508 -1.2513e-05
16:57046823 C T 0.260739 -2.4860e-05
16:57047164 T C 0.959114 -4.8630e-07
16:57047299 C T 0.104674 1.6770e-05
16:57051154 T G 1.134177 -4.4178e-05
16:57052343 C T 0.024088 1.0330e-05
16:57056463 C A 1.450031 1.9768e-05
16:57056609 G A 1.434718 2.0351e-05
16:57058582 G A 0.652814 3.2340e-05
16:57058999 T C 0.525636 -3.7817e-06
16:57059427 T C 0.340190 -2.5744e-05
16:57059484 T C 0.055346 -2.7473e-05
16:57060097 T C 0.130835 1.2954e-06
16:57060353 C T 0.208950 -7.7088e-06
16:57060724 A G 0.099339 1.8598e-05
16:57065121 A C 0.628233 -5.2638e-05
16:57069650 T G 0.833419 3.9445e-05
16:57069803 T C 0.044170 -1.1581e-05
16:57071114 G A 1.966695 6.2772e-06
16:57071236 T C 0.199291 1.9147e-05
16:57074451 C T 1.294275 -2.6231e-05
16:57076115 G T 1.966168 8.0878e-06
16:57076697 T C 0.579044 -4.1824e-06
16:57076976 C T 1.601673 -1.9316e-06
16:57078763 C A 0.066756 -7.4308e-06
16:57080528 A C 0.554239 1.2904e-06
16:57081027 T G 1.212686 1.1451e-05
16:57082024 T C 0.088494 1.9581e-05
16:57082366 T G 0.270418 -4.1451e-05
16:57083353 G A 0.144516 1.9335e-05
16:57087095 T G 0.187558 -1.2745e-05
16:57091950 A C 0.112320 2.0082e-05
16:57093436 T G 0.054231 -6.3605e-06
16:57096098 T C 0.088453 -3.3354e-05
16:57101373 G A 0.091404 -1.6814e-07
16:57103854 C T 0.940486 1.9184e-05
16:57107426 A C 0.049005 -1.7380e-05
16:57108821 A G 0.293524 -6.7211e-05
16:57111364 C G 0.331863 5.7254e-07
16:57111416 A G 0.040145 -1.7444e-05
16:57112289 T C 0.092978 7.0242e-07
16:57114015 G A 0.244383 -6.9896e-06
16:57116287 G A 1.521370 3.1440e-06
16:57116458 C T 0.047553 8.7655e-06
16:57117851 G C 1.175914 1.4980e-06
16:57118381 C T 0.116281 4.7364e-06
16:57118872 T C 0.056223 7.8707e-06
16:57125333 A G 0.034794 -2.0144e-05
16:57128132 A C 0.228682 1.0434e-05
16:57128388 A G 0.126344 3.3417e-05
16:57128745 A G 0.202439 -6.3840e-06
16:57133261 G A 0.027481 3.3625e-06
16:57135052 A G 0.038068 -9.6432e-06
16:57141222 G A 0.061088 -5.1060e-06
16:57145502 A G 0.161087 1.9327e-05
16:57146656 C T 0.900630 2.6364e-06
16:57147774 T G 0.111368 -1.5180e-05
16:57148687 G A 0.629385 4.1522e-05
16:57150943 G T 0.148630 8.4086e-06
16:57151854 T C 1.450884 -3.4590e-05
16:57157035 T G 1.148616 -3.1582e-05
16:57157206 T C 0.970088 4.5930e-06
16:57158352 A C 0.089341 -2.6264e-06
16:57159248 T C 1.276715 -1.1903e-05
16:57160869 G C 0.045966 1.1256e-05
16:57161020 T C 0.037837 1.8838e-05
16:57161504 C T 0.097969 -2.4914e-05
16:57161828 A G 0.069764 1.2002e-05
16:57172007 T C 0.070913 8.7123e-06
16:57179613 G A 0.062132 4.3047e-06
16:57183274 G A 0.057202 -1.4963e-05
16:57183424 C T 1.886657 -4.3414e-05
16:57184743 G A 0.154141 -1.4247e-05
16:57188741 C G 0.068901 4.6857e-06
16:57201410 A C 0.052915 -7.4203e-06
16:57208769 A G 0.081885 1.1356e-05
16:57212650 G A 1.760802 -1.1536e-05
16:57221865 T G 0.953769 -1.9366e-05
16:57224563 A G 0.042049 1.1253e-05
16:57227013 G A 0.021864 9.4314e-06
16:57246462 T A 0.055002 -1.3049e-05
16:57247654 G A 0.127300 -1.7743e-05
16:57257948 C T 0.091839 2.4224e-06
16:57261800 T C 0.036908 1.9692e-05
16:57276202 C T 0.144625 -2.5858e-05
16:57278400 G A 0.075745 -1.6109e-07
16:57296834 T C 0.183172 -9.5871e-06
16:57298066 T C 0.088015 4.6062e-07
16:57298352 T C 0.054846 1.2040e-06
16:57302162 G A 0.172123 -2.4863e-07
16:57303156 C T 1.081987 1.7142e-06
16:57307608 G A 0.993010 -9.2067e-06
16:57314650 T C 0.968065 -1.1309e-05
16:57315367 T C 0.688345 -6.8423e-06
16:57319479 A G 0.615551 -8.5217e-06
16:57321338 T C 0.030561 5.9553e-06
16:57321562 G A 0.482418 8.4465e-06
16:57323644 A G 0.633846 1.4348e-05
16:57324070 T C 1.148086 -1.2143e-05
16:57328962 T C 0.135646 8.9118e-06
16:57331246 C T 0.586058 1.5768e-05
16:57331451 C T 1.108641 -1.4240e-05
16:57334332 T C 0.059344 -3.5710e-05
16:57336951 G C 0.795198 -5.5207e-06
16:57341148 G A 1.689045 -8.6900e-05
16:57342194 A G 1.173119 -2.5150e-05
16:57347385 A G 0.517613 -2.5689e-05
16:57350031 C G 1.871647 -4.4490e-05
16:57358560 A G 0.562167 7.7366e-06
16:57375267 C T 0.155770 2.2033e-05
16:57382169 C T 0.130642 2.0032e-05
16:57383406 C T 1.905213 3.0429e-07
16:57390468 T C 0.084326 1.3657e-05
16:57392241 C T 1.417138 -1.5103e-05
16:57392733 C A 1.904948 2.5525e-06
16:57394037 C G 0.051908 -5.0284e-06
16:57395488 C T 0.322745 4.7230e-06
16:57402981 A G 0.021745 1.1359e-05
16:57405796 T C 0.084659 2.0197e-05
16:57410082 T C 0.114526 2.5408e-05
16:57412802 G C 1.145642 -4.2945e-05
16:57414623 G A 1.604108 -3.7578e-06
16:57420332 C G 0.061204 3.2275e-05
16:57426936 T C 1.906709 -2.0893e-06
16:57433341 C T 1.575196 -1.4419e-05
16:57441937 T C 0.028484 1.0448e-05
16:57444709 T C 0.118627 3.6867e-06
16:57446378 T C 0.053255 4.0901e-06
16:57449687 A G 0.075296 -1.9824e-05
16:57453897 A G 0.268260 3.6343e-05
16:57464236 A G 0.063012 2.7927e-05
16:57474687 C G 0.117185 2.9072e-06
16:57477934 T C 1.492740 -1.8434e-05
16:57493283 A G 0.071070 -1.9834e-05
16:57499163 T G 0.042127 2.4598e-06
16:57499841 G A 1.114717 -5.5300e-05
16:57505625 G C 0.048553 -1.3058e-06
16:57506236 G A 0.046547 -8.5750e-06
16:57510499 C A 0.130839 4.0015e-06
16:57513539 A G 0.115965 1.3070e-05
16:57517146 A G 0.056362 -2.0934e-05
16:57521274 C T 1.223634 -8.4527e-05
16:57527946 G A 1.510691 -1.1866e-05
16:57532256 G A 0.623269 3.0836e-05
16:57538340 C T 0.386679 5.5061e-06
16:57540758 A G 0.312821 -2.2916e-06
16:57542685 A G 0.043140 3.3277e-06
16:57550078 T C 0.048628 -4.5121e-06
16:57551892 T C 0.440977 -2.2468e-05
16:57553833 C T 0.024917 1.8460e-05
16:57562220 C T 0.807397 -1.4009e-05
16:57563671 C T 0.241347 -1.1790e-05
16:57565774 T C 0.635910 -1.1614e-05
16:57568576 G A 0.091445 2.5993e-07
16:57569447 G A 0.601398 -1.8476e-05
16:57576420 T G 0.205859 -1.8384e-05
16:57577631 T C 0.049624 -3.4636e-05
16:57586235 T C 0.832678 -2.6000e-05
16:57589601 A G 0.033747 2.4951e-05
16:57594180 T C 0.685030 -2.7792e-05
16:57601792 T C 0.540545 -1.0211e-05
16:57609020 A G 0.028021 -2.5331e-05
16:57614448 A G 0.076734 1.3372e-05
16:57617605 G A 0.413670 -3.9023e-06
16:57623550 A G 0.176716 -7.4229e-06
16:57628071 C T 0.077713 5.0188e-06
16:57630454 T C 1.348492 -9.2175e-06
16:57633543 C T 0.313627 2.5644e-05
16:57633959 T C 0.043045 -1.3677e-05
16:57635445 C A 0.949989 2.7496e-05
16:57636086 T C 0.023204 -1.4091e-06
16:57637734 G A 0.167278 1.2004e-05
16:57639037 G T 0.031554 9.4102e-07
16:57642959 T C 0.026624 3.0137e-06
16:57645507 A G 0.829360 1.7630e-05
16:57646369 T C 0.072824 -9.8546e-06
16:57647543 T C 1.062380 2.4683e-05
16:57648161 G A 0.070359 7.1508e-07
16:57648247 A G 0.080419 -5.0771e-06
16:57651648 A C 0.924463 -2.7996e-05
16:57651985 T C 0.968528 1.5014e-06
16:57655481 T C 0.028089 2.2211e-06
16:57655792 A G 0.529604 -9.7343e-07
16:57656238 A G 0.126922 -3.5129e-05
16:57658984 G T 0.686390 -1.6485e-05
16:57660418 T C 0.083153 5.8685e-05
16:57661071 G A 1.630558 -6.5548e-06
16:57663310 C G 0.031690 1.9880e-05
16:57664233 T C 0.712059 -1.4717e-05
16:57664330 C T 0.646894 6.7002e-06
16:57664983 G T 0.463073 1.1033e-05
16:57665024 A G 0.748192 -4.1261e-06
16:57665637 T C 0.159424 -1.6331e-06
16:57666356 T G 0.502949 5.7371e-06
16:57667568 A C 0.920114 1.2031e-05
16:57668310 A C 0.089106 -1.7986e-05
16:57670541 A G 0.497088 -1.1611e-05
16:57670667 G A 0.055244 -7.5410e-06
16:57677698 A C 0.192879 -1.5739e-05
16:57677789 G A 0.096140 4.2584e-06
16:57680589 C T 1.036429 -1.4995e-05
16:57680703 T C 0.114945 -5.3853e-06
16:57685963 A G 0.061571 -1.4345e-05
16:57686303 C T 0.872639 -3.1130e-06
16:57689385 G C 0.950335 6.7445e-06
16:57689805 C A 0.510555 3.0459e-06
16:57692456 C T 0.436646 1.5474e-05
16:57693498 C T 0.075694 1.1942e-05
16:57694033 A C 0.469974 1.7394e-06
16:57696229 A G 0.097045 -1.7760e-05
16:57697236 T C 0.042539 -2.9818e-05
16:57698422 A G 0.038639 9.1922e-06
16:57698714 A C 0.103426 1.8564e-05
16:57699013 G A 1.246769 2.9063e-06
16:57700469 A G 1.049930 9.0444e-06
16:57701886 A G 0.036314 3.5726e-06
16:57702274 T G 0.176359 -3.3463e-06
16:57702839 G A 0.192151 7.3996e-07
16:57703093 G A 1.553644 3.7999e-06
16:57704283 A G 0.055791 -5.8331e-06
16:57707832 A G 0.275001 8.0963e-06
16:57708297 C T 0.686628 -7.5310e-06
16:57708416 T C 0.541670 2.7955e-05
16:57714755 A G 0.466711 -6.1474e-06
16:57715210 T C 0.061319 -3.9054e-06
16:57716824 A C 0.390442 3.0294e-05
16:57720331 T C 0.041767 -2.6269e-05
16:57723202 A G 0.101141 4.5305e-06
16:57723752 G A 0.268338 5.1136e-06
16:57729213 A G 0.035117 2.7053e-06
16:57729431 G A 0.257900 5.7479e-06
16:57729602 G A 0.132229 1.2426e-05
16:57732012 A G 0.094127 1.8005e-05
16:57735900 C G 0.507138 -2.0107e-05
16:57736047 A G 0.287707 -7.6892e-06
16:57738810 A T 0.294176 -7.2488e-06
16:57744443 A G 0.462859 -3.3095e-05
16:57753212 G A 0.129666 1.0031e-05
16:57754268 G A 0.934394 -1.0731e-05
16:57756643 T C 0.478025 -2.6615e-05
16:57758732 A C 0.211034 -4.1088e-06
16:57761711 C A 0.543247 1.5090e-05
16:57762401 C T 0.393982 -2.7653e-05
16:57765554 G T 0.382653 -3.3455e-05
16:57767698 C T 0.674579 -1.0694e-04
16:57771337 G A 0.296043 -5.5133e-05
16:57780381 A G 0.121081 8.1307e-06
16:57780430 A G 0.083710 2.1834e-05
16:57783256 T C 0.126378 -1.6578e-05
16:57787027 T C 0.107088 -5.7810e-06
16:57789053 G C 0.047805 2.3052e-05
16:57789560 G A 0.020807 4.6009e-06
16:57796666 A G 0.091788 -1.2812e-05
16:57801350 G A 1.723186 1.0840e-05
16:57806827 C T 0.145016 9.8018e-06
16:57807066 G T 1.950594 -2.2760e-05
16:57808089 T C 0.060530 -1.4382e-05
16:57818801 A T 0.096626 9.0931e-06
16:57820109 G A 0.175655 -1.2076e-05
16:57822932 C G 0.025801 -2.7096e-05
16:57825929 A G 1.378101 5.7438e-06
16:57826529 A G 0.021198 4.9430e-06
16:57837374 T C 0.066422 -7.1270e-06
16:57843440 A G 0.218626 -3.4603e-05
16:57847876 C T 0.099693 1.7951e-05
16:57848215 G A 0.109185 -6.5635e-06
16:57849280 C G 0.163035 -1.1403e-05
16:57851696 C T 0.066501 1.8224e-05
16:57853343 T C 0.762539 -3.3406e-06
16:57856748 A G 0.075153 -1.1041e-05
16:57859984 T C 0.129214 -6.9973e-06
16:57862516 A C 0.080127 5.8111e-06
16:57866691 T C 0.125430 7.7325e-06
16:57873542 A C 1.162967 -3.5227e-07
16:57879111 A G 0.141412 -1.0693e-05
16:57879406 G A 1.710940 3.2400e-05
16:57886262 C A 0.077757 1.9403e-07
16:57890606 C T 1.799672 -2.6986e-06
16:57890761 G A 0.324159 2.8406e-05
16:57891183 T C 0.044912 -2.0029e-05
16:57906126 T C 0.338432 2.8444e-05
16:57908442 C A 0.145978 -3.1618e-06
16:57910233 G A 0.204693 -2.7403e-05
16:57913540 C T 0.067582 -1.0714e-05
16:57915901 T C 0.058871 8.8866e-06
16:57915918 A G 0.437557 -1.9898e-06
16:57916840 C G 0.162569 1.0023e-05
16:57917149 T C 0.997117 -1.8498e-05
16:57917787 G A 0.031741 -2.0544e-05
16:57918035 C T 0.142181 -1.8117e-06
16:57920461 T C 0.174350 5.3056e-06
16:57921843 A G 0.025138 2.5973e-05
16:57922948 T C 1.686060 -4.8725e-06
16:57923659 G C 0.067724 1.2379e-05
16:57924400 A C 0.104058 1.2190e-05
16:57925255 C T 0.096259 -6.6166e-06
16:57925260 A G 0.059711 1.9065e-05
16:57926218 G A 0.058314 2.1014e-05
16:57927336 A C 0.058011 1.8296e-05
16:57928156 A C 0.057766 1.7899e-05
16:57931233 G C 0.053636 7.8704e-06
16:57933066 A G 0.057760 1.8219e-05
16:57933136 T C 0.062152 -6.3835e-07
16:57933771 C T 0.160380 1.9729e-05
16:57935085 C T 1.756308 -2.7394e-06
16:57935442 A G 0.132423 -1.3404e-05
16:57935470 T C 0.022055 -1.0677e-05
16:57935584 A T 0.048186 1.7881e-05
16:57937659 G T 0.049416 1.5773e-05
16:57937788 C T 0.230729 1.6494e-05
16:57937820 T C 0.026077 -2.0208e-07
16:57937895 A G 1.705990 -5.2055e-06
16:57938407 A G 0.218357 1.9845e-05
16:57938755 G A 0.071828 1.1509e-05
16:57939298 T C 0.099955 -2.3975e-05
16:57939970 G C 0.861087 9.8325e-06
16:57940221 A G 0.360293 -1.3773e-05
16:57945130 T C 0.022973 -1.0981e-05
16:57946078 A G 0.035848 -1.3579e-05
16:57948050 G A 1.024567 1.1033e-05
16:57948371 T C 0.067860 -6.6566e-06
16:57948543 T G 0.022697 -9.0624e-06
16:57948612 G A 0.031098 -1.0863e-05
16:57949224 T G 0.331948 -1.7390e-05
16:57950178 C G 1.266424 -7.8010e-06
16:57952505 T G 0.051246 -1.8684e-05
16:57953380 A G 0.033237 -2.0501e-05
16:57954448 G A 0.024506 -8.5688e-06
16:57954986 G A 0.024078 -7.6215e-06
16:57955613 G A 0.024237 -1.0034e-05
16:57955703 A G 0.083986 -1.7386e-05
16:57956231 A G 0.024220 -6.8330e-06
16:57957216 G A 0.103807 -1.8065e-05
16:57962062 T C 0.453621 1.3694e-05
16:57963978 C G 0.523005 -8.8204e-05
16:57967192 C T 0.112262 -1.7872e-05
16:57970865 G A 0.554837 -3.8777e-05
16:57971185 G A 1.461162 -1.5792e-05
16:57971921 T C 0.572632 -2.6036e-05
16:57972640 A G 0.093414 -1.1555e-05
16:57975215 A G 0.092400 6.3993e-06
16:57979908 T A 0.110283 1.2473e-05
16:57980704 T G 0.169097 2.9349e-05
16:57981217 C T 0.028293 6.6589e-06
16:57981356 A G 0.077757 5.2096e-06
16:57987459 A G 0.059096 7.1402e-06
16:57996932 A G 0.990110 -1.5726e-06
16:57996960 T C 1.576097 -2.2054e-05
16:57998543 G A 0.249149 -4.2531e-05
16:57998743 T G 0.067157 3.2154e-06
16:58001086 T C 0.062567 5.1666e-06
16:58001718 A G 1.343559 -9.9340e-06
16:58004179 T C 0.335505 1.0791e-05
16:58004832 G A 0.266791 -2.3476e-05
16:58006269 C A 0.249329 -2.5439e-05
16:58006683 A G 0.029925 7.3943e-06
16:58018950 C T 0.082684 1.1920e-05
16:58018984 G T 0.162688 1.1173e-05
16:58019396 A G 1.664383 -8.3839e-06
16:58022136 T C 1.177671 1.3798e-05
16:58025598 G A 0.097453 4.1390e-06
16:58030192 C A 1.513251 2.3675e-05
16:58030634 T C 1.354785 1.4785e-05
16:58032026 A G 0.099843 1.5348e-06
16:58032486 C T 1.545005 2.0896e-05
16:58036347 A G 1.375048 1.3757e-05
16:58043255 T C 0.077400 1.5146e-05
16:58054099 G C 0.163164 5.7523e-06
16:58055079 T C 0.073987 8.4364e-07
16:58058453 T C 1.378264 1.9481e-05
16:58058464 C T 1.104827 1.3330e-05
16:58061026 C A 0.041648 3.9278e-06
16:58061928 C T 0.020202 1.3474e-05
16:58062181 T C 0.041556 5.7869e-06
16:58062221 C A 0.055393 4.3668e-06
16:58068167 A G 0.030775 -4.2043e-06
16:58071263 T C 0.118344 -1.4678e-05
16:58072153 T C 0.442310 7.1850e-06
16:58074529 A G 0.022157 -1.1042e-06
16:58090578 C T 0.032574 -6.1503e-06
16:58091923 T G 0.043253 -1.1080e-05
16:58095698 C T 0.031853 -6.8956e-06
16:58100228 G A 0.026971 -9.3938e-06
16:58101230 G A 0.025390 -1.1338e-05
16:58111569 A C 1.031598 8.0525e-06
16:58120675 T C 0.077268 -4.3520e-07
16:58122229 A C 0.026423 -7.0230e-06
16:58125077 C G 1.504911 6.9310e-07
16:58126772 A G 0.120197 9.4838e-06
16:58132535 A G 0.117552 1.5266e-05
16:58134288 A G 0.104181 3.9801e-06
16:58136916 G A 0.039499 1.1573e-05
16:58143253 G A 0.153366 2.1482e-05
16:58160974 G A 0.160703 2.5734e-05
16:58170423 C T 0.129356 6.2599e-06
16:58171739 A G 0.245722 -1.6500e-05
16:58172670 A G 0.066803 -1.9484e-05
16:58183996 C A 0.074446 1.5379e-05
16:58186521 C T 1.966029 -3.2794e-07
16:58186588 C T 0.886919 1.1927e-05
16:58200053 C T 0.123193 9.0975e-06
16:58206443 G T 0.321752 -1.9322e-05
16:58206621 C T 0.151112 3.4327e-05
16:58207725 G T 0.022704 5.7683e-06
16:58209881 T C 0.039475 -4.0017e-06
16:58218516 C T 0.059769 -5.2493e-06
16:58227044 A G 0.341383 -1.7164e-05
16:58239498 T C 0.074473 1.6063e-05
16:58253460 G A 1.690552 -1.1549e-05
16:58255661 A G 0.079117 5.1296e-06
16:58256370 T C 1.518759 -3.0386e-05
16:58259452 C T 0.022371 2.1488e-06
16:58264014 T G 0.216960 3.8727e-05
16:58264917 C T 0.121343 2.2706e-05
16:58266267 T G 0.044884 -1.7335e-05
16:58272544 C T 0.159248 -1.2325e-05
16:58273708 A G 0.227486 1.1927e-05
16:58274041 A C 0.045170 -3.1398e-05
16:58275659 C T 0.043246 3.3341e-06
16:58283136 T C 1.717890 -6.5032e-06
16:58290606 G A 0.302431 4.3849e-06
16:58313806 A C 1.390606 -9.2087e-06
16:58314598 T C 0.210599 -1.4708e-05
16:58315214 C A 0.074405 -2.5349e-06
16:58318562 C G 0.020304 -8.0938e-06
16:58318604 C T 1.132698 -3.6261e-06
16:58329369 T C 0.190880 -1.0622e-05
16:58331364 A G 0.026610 -8.0361e-06
16:58331668 A G 0.042127 1.7346e-05
16:58351696 A G 0.130026 -7.6424e-06
16:58356335 G A 1.196245 4.2666e-06
16:58359197 A C 0.677408 -3.5028e-06
16:58360929 T C 0.033607 -5.5293e-06
16:58362413 T G 0.091081 -6.8831e-06
16:58367397 T G 1.537886 -1.6849e-05
16:58369067 T G 0.683670 5.0813e-07
16:58369672 G A 0.419807 -7.8685e-06
16:58372377 T C 0.044371 2.8066e-06
16:58376721 G A 0.021545 1.5916e-05
16:58380748 T G 0.051065 -4.0478e-06
16:58397153 A G 0.129900 -3.8869e-06
16:58402319 A G 0.065096 -1.9594e-05
16:58413798 C T 0.135021 -6.7412e-06
16:58414164 T C 0.165187 -1.0906e-05
16:58419564 C T 0.134949 2.7477e-06
16:58421228 A C 0.033740 6.5280e-06
16:58427293 G A 0.049110 -1.7351e-05
16:58433226 T C 0.521152 -9.4382e-06
16:58433954 T C 0.021099 -6.6871e-06
16:58435936 T G 0.126647 1.1824e-05
16:58438652 G A 0.117620 -1.2267e-05
16:58438697 C T 0.050103 2.6959e-06
16:58444849 C A 1.506971 -1.7196e-05
16:58452482 C T 0.227350 2.8713e-06
16:58459926 G A 1.451911 -7.8939e-06
16:58469117 A G 0.123879 -1.0376e-05
16:58470997 A G 1.267257 2.1838e-06
16:58473770 A G 0.022384 -1.7702e-05
16:58475667 T C 0.086556 2.4813e-05
16:58483116 C G 0.209786 -9.8835e-07
16:58483323 G A 0.937613 9.2327e-06
16:58484331 G A 0.041199 -1.0625e-05
16:58485904 C A 0.773596 1.2876e-05
16:58489597 A G 0.085315 -6.8830e-06
16:58496623 T C 0.211330 -1.1393e-06
16:58502279 C T 0.533891 9.2526e-06
16:58508278 C T 0.555647 -6.8449e-06
16:58508678 G A 0.048927 -1.3004e-05
16:58508843 G C 0.076666 -6.7302e-06
16:58510034 T A 1.348519 -6.6545e-06
16:58510319 C A 0.145608 -1.2847e-05
16:58512545 C A 0.143150 -8.8060e-06
16:58513813 T C 1.830835 -1.7739e-05
16:58513888 A G 0.027066 7.3558e-06
16:58517088 G A 1.905686 -1.8878e-05
16:58520496 A G 0.043110 -9.1480e-06
16:58521090 T C 1.437867 1.2795e-05
16:58525260 T C 0.081783 -3.8989e-06
16:58525312 T C 0.222770 1.6561e-05
16:58527975 T C 1.374824 1.2479e-05
16:58528407 G C 0.299905 7.5523e-06
16:58531841 G A 1.256313 7.4750e-06
16:58535464 C G 0.083619 -1.6777e-05
16:58536624 A G 1.180762 1.0195e-05
16:58536668 T C 0.131087 -1.4350e-05
16:58540875 A G 0.133678 1.9334e-05
16:58557342 A G 0.097361 1.7897e-05
16:58564864 T C 1.054292 1.5621e-05
16:58567238 G A 0.490962 5.2062e-05
16:58607311 G A 1.758470 -1.5766e-05
16:58613243 A G 0.359569 -3.4927e-05
16:58613808 T C 0.188207 2.5189e-05
16:58621042 G A 0.276474 -5.5549e-05
16:58621603 T C 0.152968 2.2596e-05
16:58623970 G C 0.034773 -2.0968e-05
16:58625326 T C 0.129577 1.8662e-05
16:58629135 T C 1.500597 -7.0876e-05
16:58635618 T C 0.056403 1.1184e-05
16:58661343 C G 0.067384 1.9388e-05
16:58666631 A G 0.083619 -1.5490e-05
16:58668566 A G 0.838791 -5.9916e-06
16:58678335 G A 0.388188 1.3796e-05
16:58683535 T C 0.098000 -1.2046e-05
16:58687068 C T 1.371301 -1.4836e-05
16:58688857 A G 0.049012 -2.6929e-05
16:58689253 C T 0.050440 1.5997e-05
16:58697834 A G 0.271309 -2.6984e-06
16:58700352 G A 1.755485 -5.4387e-05
16:58713621 A G 0.223804 8.0221e-06
16:58713798 A G 0.406184 -1.1518e-04
16:58714333 A T 0.075075 1.7491e-05
16:58714503 T C 0.407581 -1.2466e-04
16:58722170 A G 0.176301 3.0015e-05
16:58728423 C T 1.008367 -3.0401e-05
16:58732101 T C 0.677472 1.2072e-05
16:58735942 G A 0.361823 -9.3272e-05
16:58741367 G A 1.261569 1.8187e-06
16:58743454 C A 1.323197 3.5609e-06
16:58747606 C T 0.046564 1.3514e-06
16:58751919 A G 0.030173 8.0217e-07
16:58752137 T C 0.041012 -4.8353e-06
16:58752466 T C 0.170678 -1.1405e-05
16:58754888 A G 0.030510 6.5833e-06
16:58756265 C A 0.044816 5.0045e-06
16:58757683 G A 1.248238 7.0998e-06
16:58772463 G A 1.321382 6.3015e-06
16:58781052 T C 1.015054 9.0522e-06
16:58785451 G T 0.029167 7.3092e-06
16:58789044 A G 0.230698 1.3027e-06
16:58794787 C T 0.242805 4.1567e-05
16:58795982 G A 0.026689 -4.5707e-06
16:58798220 G T 0.094376 1.7151e-05
16:58801480 C A 0.077118 2.1491e-05
16:58807766 T C 0.306793 -1.6032e-06
16:58809632 T C 0.075473 -9.6433e-06
16:58844113 T C 1.359779 -8.3554e-06
16:58846851 G A 0.420286 -4.1531e-05
16:58852492 G A 0.029891 5.3162e-06
16:58858740 T C 0.036936 2.0711e-05
16:58864314 T C 1.028025 1.4453e-05
16:58864901 A G 0.124111 3.2237e-06
16:58868315 T C 0.026930 5.4929e-06
16:58876545 A G 0.783486 -1.3749e-05
16:58876730 G A 0.243774 -1.2912e-05
16:58877446 T G 0.046336 1.6020e-05
16:58877671 G A 0.096810 -1.7999e-06
16:58885150 T C 0.029303 9.5190e-06
16:58885559 T C 0.062003 2.4025e-05
16:58888168 G A 0.557459 -6.6471e-06
16:58889910 C T 0.062162 4.8575e-06
16:58898214 G A 0.815852 -1.4629e-05
16:58900991 C T 0.796674 -7.6487e-06
16:58902184 G A 0.048216 -1.1583e-05
16:58902763 G A 0.850387 -4.0421e-06
16:58902803 A G 0.105663 1.5653e-06
16:58903197 G C 0.119443 3.0033e-05
16:58914064 T G 0.520509 1.3063e-05
16:58921273 C T 0.625652 2.4810e-06
16:58925077 G A 0.106839 8.0443e-05
16:58929347 G A 0.046802 4.4666e-06
16:58942076 G A 0.563551 1.8831e-05
16:58944508 C T 0.306875 2.3810e-05
16:58956428 C T 0.040852 -4.5119e-07
16:58960421 A G 0.318968 1.8079e-05
16:58965699 T G 1.317248 -1.4915e-05
16:58972045 G T 0.161053 -9.5699e-06
16:58972489 C T 1.555810 -4.6266e-06
16:58972768 T C 1.639306 -6.3991e-06
16:58981594 A G 0.116879 -5.0754e-07
16:58982639 T C 0.022514 -7.6849e-06
16:58984737 A G 0.749368 -4.5089e-06
16:58991713 G A 1.644885 -3.0747e-06
16:58992856 A G 0.110895 7.0006e-05
16:59000291 A G 1.212815 -2.3680e-05
16:59000688 G A 1.283906 -2.7246e-05
16:59005027 T C 0.931993 -4.2886e-06
16:59009303 A G 0.131043 1.0402e-05
16:59009609 G A 1.019654 1.2682e-05
16:59010778 C T 0.394033 -1.1618e-05
16:59017755 T C 0.129020 1.2966e-05
16:59020382 C T 0.906648 5.3524e-06
16:59021396 G A 0.129537 7.2047e-06
16:59029950 T G 0.053387 -1.0898e-06
16:59034107 T C 0.443238 9.6935e-06
16:59034592 C A 0.046414 2.7804e-05
16:59034809 G A 0.131998 9.6671e-06
16:59037493 C T 0.436802 8.8164e-06
16:59040360 T C 0.103749 2.4651e-05
16:59041233 A G 0.143748 -4.7322e-06
16:59041361 T C 0.623011 -2.3122e-06
16:59043630 T C 0.088905 -2.2868e-05
16:59044591 C T 0.204914 -1.1654e-05
16:59045060 T C 0.053020 -2.3759e-06
16:59045198 A G 0.937113 4.0577e-06
16:59049858 A G 0.994723 1.5756e-05
16:59055838 C T 0.268627 -1.4259e-05
16:59061365 G A 0.469308 -1.3609e-07
16:59061914 A G 0.045870 -1.4676e-05
16:59067627 C T 0.049804 -2.5374e-05
16:59075114 T C 0.097157 3.4663e-05
16:59084787 T G 0.999385 1.1058e-05
16:59086296 A G 0.021300 5.3083e-07
16:59090095 T C 0.670890 2.1026e-05
16:59092234 A G 0.050178 -2.2041e-05
16:59094461 G A 1.730251 -1.1082e-05
16:59097607 T C 0.051123 8.8929e-06
16:59098285 T C 0.459605 -1.7434e-06
16:59101340 T C 0.094495 -2.5155e-05
16:59124681 A G 0.048815 -2.7819e-05
16:59125131 G A 0.034988 -1.7764e-06
16:59126918 C T 0.213553 -1.2115e-05
16:59143505 C T 0.074810 2.1572e-05
16:59151061 T C 0.021290 -1.3449e-05
16:59153064 C T 0.057603 2.6878e-05
16:59153568 T C 0.084792 2.4931e-06
16:59159831 T C 0.040760 6.0238e-06
16:59177709 C G 0.189839 -1.5161e-05
16:59185953 C T 0.948363 9.1901e-06
16:59187457 A G 0.029799 -1.2180e-05
16:59190357 A G 0.074024 1.2440e-06
16:59194763 T G 0.934366 1.2495e-05
16:59196067 G A 0.053357 -8.8348e-06
16:59197916 G A 0.457691 1.6817e-05
16:59200735 A G 1.108716 -5.2552e-06
16:59203276 G A 1.612390 1.5790e-05
16:59206366 C T 0.180731 5.3599e-06
16:59207908 A G 1.414534 -2.1088e-06
16:59214216 A G 0.062298 1.4981e-06
16:59223066 G A 0.509518 -3.8887e-06
16:59225593 G A 0.195806 3.3086e-06
16:59228386 T C 0.870739 2.6870e-06
16:59229961 C G 0.074320 7.8019e-06
16:59234144 A G 0.737863 -1.3496e-05
16:59235441 A G 1.105493 -7.9021e-06
16:59236247 C T 0.234173 -1.5238e-05
16:59238307 A G 1.615035 -1.2974e-05
16:59241318 T C 0.166180 -2.6980e-05
16:59251894 C A 0.030656 -6.0161e-06
16:59253397 A G 1.223899 -4.2693e-06
16:59270485 T C 0.031088 1.0390e-05
16:59274734 G A 0.146240 1.1695e-05
16:59303044 T C 0.040196 1.9532e-05
16:59304454 C T 0.041491 2.5098e-06
16:59316404 T C 0.055281 8.1185e-06
16:59328491 A G 0.065851 -1.5450e-05
16:59331715 T C 0.133317 -3.5054e-05
16:59331902 A G 1.202181 7.1877e-06
16:59333417 A C 0.061635 -1.9753e-05
16:59335284 C A 1.177005 4.5863e-06
16:59353394 A C 0.035688 5.9756e-06
16:59367885 A G 0.076608 1.1000e-05
16:59370367 G A 0.209589 -2.6995e-05
16:59372016 T C 0.034267 -1.2924e-05
16:59384080 G T 0.025125 -6.0666e-06
16:59389213 T G 0.042205 -1.7940e-05
16:59389266 C A 0.191961 -4.3749e-06
16:59390195 T C 0.073922 2.1952e-05
16:59393690 G A 0.037371 3.6824e-06
16:59403302 A G 0.052636 -2.3179e-05
16:59404003 G T 1.221900 1.9253e-05
16:59407011 G A 1.895316 1.8705e-06
16:59410752 A G 0.053231 1.6757e-05
16:59411754 A G 0.042134 -1.9399e-05
16:59411961 T C 0.037803 -8.8190e-06
16:59412989 T C 0.027641 3.8771e-06
16:59422210 T G 0.104065 3.2716e-05
16:59431472 C T 0.241173 6.0246e-06
16:59434550 T G 0.065766 -2.0495e-05
16:59440176 A G 0.038884 1.2753e-05
16:59441424 A G 0.055716 -3.7084e-05
16:59454179 G A 0.042369 -2.4752e-05
16:59463985 G A 1.142806 -9.8979e-06
16:59475044 T C 0.136775 1.0216e-05
16:59479434 C G 0.093750 2.6016e-06
16:59500381 A G 0.086440 1.9078e-05
16:59505996 A G 0.054248 2.0308e-06
16:59506111 A G 0.281053 -5.5256e-06
16:59506433 C T 0.182938 -6.8164e-06
16:59524602 A C 1.066511 -6.9647e-05
16:59529557 T C 0.063532 1.6142e-05
16:59529665 A G 0.282287 1.0010e-05
16:59530626 A C 0.055104 -7.2631e-06
16:59538438 T G 0.723972 -7.8622e-05
16:59543690 G T 0.357855 6.1937e-06
16:59558678 A G 0.083999 1.1381e-05
16:59561673 G A 0.123410 2.5054e-06
16:59567627 T C 0.074711 -1.3735e-05
16:59574497 G A 0.475220 5.1221e-06
16:59577791 C A 0.367225 -3.4117e-06
16:59578821 T C 0.634750 1.4955e-05
16:59586155 A G 0.651977 -3.2777e-05
16:59587988 G T 0.037442 -1.6515e-05
16:59589459 G A 0.364641 7.9421e-07
16:59591808 T G 0.031357 1.4192e-06
16:59601306 T C 0.119035 -4.3866e-06
16:59606494 C A 0.092499 9.8804e-06
16:59610992 T C 0.062866 -4.7342e-06
16:59617171 G A 0.947643 -6.2357e-05
16:59635011 T C 0.171460 -1.6695e-05
16:59643554 A G 0.582447 -4.8676e-05
16:59649779 G A 1.223368 -2.0773e-05
16:59654852 C A 0.121778 -1.4855e-05
16:59660739 G T 0.028936 1.4611e-05
16:59663955 A C 0.045762 9.5756e-06
16:59668949 C T 0.287904 2.2328e-05
16:59669011 T C 0.135078 5.3948e-06
16:59672342 T C 0.020117 4.5424e-05
16:59672738 A T 0.034923 1.8202e-05
16:59685277 C A 0.098588 -3.9737e-05
16:59686042 G C 0.927383 1.1353e-05
16:59690404 C T 0.053619 -3.3604e-07
16:59690737 G A 0.117375 2.2302e-05
16:59691892 T G 0.645198 1.1079e-05
16:59693928 A G 0.117566 2.3414e-05
16:59694896 T C 0.082548 -5.0661e-06
16:59695864 G T 0.146005 -7.6536e-06
16:59698652 A C 0.064076 -1.7379e-06
16:59702208 A G 1.133497 -4.0543e-05
16:59712825 G C 0.264598 1.2505e-05
16:59713859 G A 1.097697 -4.6393e-05
16:59717131 C T 0.363886 -1.4904e-05
16:59725768 G A 0.022068 1.0523e-05
16:59732842 A G 0.278037 -1.9853e-05
16:59733189 T C 0.074647 1.4181e-05
16:59735337 G A 1.432036 -1.5855e-05
16:59739301 C T 0.371203 2.4525e-05
16:59740172 A G 1.494773 -1.1444e-06
16:59747742 C T 1.623619 8.1419e-06
16:59753701 T C 0.111198 -6.9544e-06
16:59754925 G A 0.020447 1.9939e-06
16:59755210 A G 0.869188 -1.9815e-05
16:59777219 A G 0.367011 2.2234e-05
16:59778108 C T 0.226483 -1.1208e-05
16:59790643 C T 0.140022 -2.1237e-05
16:59809383 A G 0.472701 2.6539e-05
16:59810412 T C 0.031663 -1.3116e-05
16:59813971 A G 1.482561 6.3320e-06
16:59816625 C T 0.066868 1.3726e-05
16:59821461 T C 1.277704 1.3534e-05
16:59827614 G A 0.053938 -1.9114e-06
16:59830469 G A 0.047285 2.6512e-06
16:59837196 A C 0.125474 -9.0098e-06
16:59840739 A G 0.046724 6.1825e-06
16:59854840 T C 1.640972 -2.5787e-06
16:59854951 G A 0.074592 -4.7887e-06
16:59874064 A G 0.051827 -7.6426e-06
16:59879721 C T 0.528788 5.5251e-06
16:59882680 T C 0.860930 4.2502e-06
16:59883250 C T 0.058412 1.2927e-05
16:59884988 T C 0.120146 -9.1137e-06
16:59885762 C T 0.028429 8.2541e-06
16:59886183 C T 1.431631 3.2902e-06
16:59887643 G C 0.244253 -4.6941e-06
16:59888608 G A 0.085910 -9.4288e-06
16:59890172 C G 0.047655 1.4900e-05
16:59890698 A G 0.153961 -8.1968e-06
16:59893999 A G 1.878946 -2.4422e-05
16:59901611 T C 1.549354 -2.7560e-05
16:59910126 G T 0.104572 -5.6074e-06
16:59911613 T C 0.177308 -2.9113e-06
16:59912972 C T 1.965216 8.4221e-06
16:59914350 A G 0.190053 -1.0067e-06
16:59915928 G A 0.267138 -3.5367e-06
16:59917108 T G 0.138400 2.3101e-05
16:59920516 G A 0.064569 -3.4072e-06
16:59920940 G A 0.298766 -8.0802e-06
16:59929108 T C 0.178579 -4.6556e-06
16:59931288 G A 0.037901 1.8931e-05
16:59931873 G A 0.035817 1.5371e-05
16:59944343 T G 0.045809 4.4541e-06
16:59950330 A G 0.024248 1.7507e-05
16:59950480 C T 0.039261 1.5787e-06
16:59954627 G A 0.036548 1.8731e-05
16:59963932 A G 0.025539 9.2474e-06
16:59968269 A C 0.074704 -1.2719e-06
16:59971779 A G 0.037524 5.9293e-06
16:59977142 A G 0.180208 -9.7688e-06
16:59978882 A G 0.079012 1.0811e-05
16:59981970 C T 1.276134 -5.2774e-05
16:59989614 A G 0.074969 -1.0090e-05
16:59996340 T G 0.062788 8.4660e-06
16:59998811 T C 0.041308 4.4413e-06
16:60000443 A G 0.060459 -7.9324e-06
16:60003855 A G 0.032703 6.5913e-06
16:60008004 C T 0.040784 -1.3605e-05
16:60008069 A G 0.055720 -4.8057e-06
16:60017786 G A 0.221294 9.2291e-06
16:60028973 A G 1.289617 -4.1715e-05
16:60030324 G A 1.364199 -3.8049e-05
16:60030831 A G 0.073511 -1.1274e-06
16:60030944 C T 1.585405 -2.9438e-05
16:60048209 T C 0.053527 1.5854e-06
16:60050914 A G 0.207019 -3.0280e-05
16:60055287 T G 0.308707 1.6601e-05
16:60060400 T C 0.354323 2.4188e-05
16:60067159 A G 0.042372 1.8063e-06
16:60069270 T C 0.575087 4.6328e-05
16:60073486 T C 0.062570 -1.0589e-05
16:60078104 T G 0.118042 -1.2902e-05
16:60080542 G A 0.037928 8.4903e-06
16:60082606 A G 1.663193 1.1781e-05
16:60083958 A G 0.940721 3.6030e-05
16:60092088 A C 0.643869 1.3514e-05
16:60098383 A G 0.071961 3.5398e-05
16:60123838 A G 0.913937 -9.8693e-06
16:60136812 A G 0.070057 -1.2965e-05
16:60137317 C T 0.032227 -2.8451e-05
16:60141338 T C 0.020545 -7.3068e-06
16:60143544 C T 0.696311 9.8935e-06
16:60144902 A G 0.346354 -1.0337e-05
16:60148172 C A 0.080059 -2.4441e-05
16:60152682 T C 0.071998 2.4929e-06
16:60172030 A G 0.809059 -8.9674e-06
16:60172148 G A 0.024407 8.0403e-06
16:60177128 C A 0.093815 6.5130e-07
16:60179847 G A 0.246236 5.6342e-06
16:60180609 C T 0.707578 2.0942e-05
16:60187176 T C 1.897829 9.4661e-07
16:60188265 C T 0.075979 8.4506e-06
16:60190196 T C 0.056454 -4.1161e-05
16:60193322 A G 0.033866 -6.3583e-06
16:60200362 C T 0.871113 -2.6430e-06
16:60201444 G A 0.247759 -2.2164e-05
16:60202865 T C 0.439869 7.9810e-06
16:60204504 A T 1.918013 -7.1139e-06
16:60209379 C A 0.055529 3.2638e-06
16:60211329 T G 0.052388 -3.7235e-05
16:60215959 C A 0.691599 -1.0205e-05
16:60219659 A G 0.056726 -1.2275e-06
16:60234148 C T 0.512261 -5.1382e-06
16:60236071 T G 0.034695 5.9571e-06
16:60237587 T C 0.148545 -5.5505e-05
16:60247813 T C 0.077319 7.3093e-06
16:60264944 C T 0.031850 1.0348e-05
16:60265173 G A 0.223712 -4.7170e-05
16:60266632 T C 0.165639 -5.9588e-07
16:60271483 G A 0.058239 2.0406e-06
16:60272504 T C 0.649611 -3.9002e-06
16:60277173 C T 0.143789 -9.3006e-06
16:60277510 G A 0.119266 9.3380e-07
16:60280949 C T 0.102658 -1.8843e-06
16:60280988 C T 0.136523 -1.0431e-05
16:60292194 C T 0.020923 -1.6811e-05
16:60303723 C T 1.932007 -2.9651e-05
16:60304680 T C 0.451027 -8.8156e-06
16:60314656 T G 0.413415 -7.5033e-05
16:60321556 T C 0.035249 2.0931e-06
16:60322633 C G 0.070057 -6.2427e-06
16:60330362 A G 1.362241 -2.1977e-05
16:60330874 T C 0.068136 -1.2845e-05
16:60334439 G A 0.045156 1.8241e-06
16:60342419 A G 0.462213 2.2212e-06
16:60346478 G A 0.751187 -4.3002e-05
16:60361691 A G 0.024747 -1.3397e-05
16:60363109 C T 0.036925 1.6365e-05
16:60365950 C T 0.572622 -1.4420e-05
16:60369945 T G 1.921892 -1.5872e-05
16:60376282 C T 0.255527 -2.8228e-05
16:60376473 A G 1.494933 -2.3403e-05
16:60376925 G A 0.079767 2.3916e-05
16:60378715 G A 0.084996 -4.5791e-06
16:60381702 A C 0.269898 8.4802e-06
16:60389402 A C 0.369442 -6.9634e-06
16:60390908 G C 0.310030 -2.7641e-05
16:60395552 A G 0.088603 -4.8580e-06
16:60397091 T C 0.036970 1.1465e-05
16:60403477 C T 0.756661 -2.6253e-05
16:60405936 A G 1.066807 -1.0532e-05
16:60406825 A G 0.047258 2.6428e-05
16:60410834 G A 0.526010 4.0411e-05
16:60414221 A G 0.230256 -1.5133e-05
16:60415387 A G 0.190121 -1.5624e-05
16:60416971 A G 0.038500 -1.5444e-05
16:60418279 T G 0.082320 -1.9889e-06
16:60419220 T G 0.799213 1.4771e-05
16:60432793 A G 0.832929 -3.3525e-06
16:60437963 T C 0.043450 -1.1912e-05
16:60439545 G T 0.099431 -1.3499e-07
16:60440897 T C 0.054822 1.8957e-05
16:60447615 G T 0.031411 7.9936e-06
16:60454274 T C 0.027960 -5.3151e-07
16:60454275 A G 0.333043 1.5072e-07
16:60460760 A G 1.313708 -2.9190e-05
16:60462036 C T 1.953147 -1.3961e-05
16:60467647 G T 0.681569 8.8515e-06
16:60471207 G A 0.021976 2.9224e-06
16:60494254 T C 0.274610 1.7112e-05
16:60513067 T C 0.634502 -1.7505e-05
16:60519710 T C 0.174941 3.3194e-05
16:60522630 A G 0.355890 -1.5755e-05
16:60534938 G C 0.080375 1.0337e-05
16:60537756 A G 0.052388 -1.0840e-05
16:60537817 T C 0.979985 -7.6944e-06
16:60544428 A G 0.276416 4.9754e-05
16:60544565 T C 1.961738 -1.3423e-05
16:60575074 T G 1.245324 1.5142e-05
16:60575302 G A 0.025628 4.5997e-06
16:60576296 T C 0.110481 -2.0541e-07
16:60577200 C T 0.336630 -1.0311e-05
16:60578637 G A 0.198788 -1.2347e-05
16:60582514 G A 0.423693 -1.6843e-05
16:60590519 C T 0.770964 1.9618e-05
16:60591090 T G 0.032458 1.7198e-05
16:60598096 T C 0.056386 -3.2755e-05
16:60598314 T G 1.937664 -1.2898e-06
16:60600593 T G 0.653568 -6.2696e-05
16:60608633 C A 0.123026 3.0844e-05
16:60613623 C T 0.221777 3.0159e-05
16:60616706 T C 0.024611 6.5842e-07
16:60622601 T C 0.022024 -1.3393e-05
16:60623993 A G 0.045330 8.6670e-06
16:60625709 G A 0.033910 -9.2462e-07
16:60631203 A G 0.779569 -2.7779e-05
16:60638030 T C 0.031680 -1.5476e-05
16:60646938 A G 0.689861 -1.3714e-05
16:60650023 C T 0.511857 7.5131e-05
16:60651531 A G 0.044432 1.1790e-05
16:60655648 G A 0.689848 -1.1864e-05
16:60665097 A C 1.523766 -1.0268e-05
16:60677350 C A 1.838780 -4.2473e-05
16:60678333 G A 0.221498 -2.1669e-05
16:60679515 T C 0.026270 6.0264e-06
16:60680480 G A 1.615742 -1.2161e-05
16:60696127 C T 0.531409 -9.1811e-06
16:60696651 G C 1.614396 -1.1894e-05
16:60709422 G A 0.073817 2.1965e-05
16:60714692 C A 0.394437 -1.3930e-04
16:60715161 G A 0.091363 -6.0268e-06
16:60715785 T C 0.036127 -5.3006e-06
16:60716005 G T 1.012049 -6.1063e-05
16:60728528 G A 0.613821 3.7317e-05
16:60733283 G T 0.182921 5.1920e-07
16:60733603 T C 0.069805 5.1118e-06
16:60737217 G A 1.593745 -2.0020e-05
16:60737926 C A 1.830073 -6.3949e-05
16:60747981 G A 0.145903 -1.5077e-05
16:60748007 A G 0.030343 -1.0857e-05
16:60754745 A C 1.305845 -3.3632e-05
16:60755539 T C 0.233401 -4.5987e-06
16:60759442 C T 0.078264 5.5439e-05
16:60761204 C A 0.079505 -1.3136e-05
16:60776184 T C 0.096932 2.2958e-05
16:60781112 A G 0.273805 -1.7758e-06
16:60783270 C G 0.345592 1.2503e-05
16:60783521 T C 0.054897 -1.7358e-06
16:60790088 G T 0.099173 -1.9775e-05
16:60790537 G T 0.128513 -4.6607e-05
16:60791655 A C 0.690484 1.7500e-06
16:60798597 T C 0.061476 -1.4540e-05
16:60806323 G T 0.037194 3.7122e-06
16:60806987 T C 0.202031 -3.5699e-05
16:60815505 C T 0.220506 -2.8509e-05
16:60836514 C G 0.061880 -1.3008e-05
16:60837159 A C 0.023863 1.0634e-05
16:60849160 T C 0.099350 -2.9997e-06
16:60849211 A G 0.082170 1.6811e-05
16:60849721 A G 0.804293 -4.8923e-06
16:60853486 A C 0.370186 2.5932e-05
16:60866332 A G 0.132117 1.6991e-05
16:60870584 A C 0.060925 -1.3289e-05
16:60908630 G A 0.378159 -1.1881e-05
16:60916061 G A 0.054741 4.8546e-06
16:60924446 G A 0.036674 -1.5178e-05
16:60925886 G A 0.033254 -6.4395e-06
16:60925997 T C 0.757613 -1.2958e-05
16:60936072 G A 0.525908 -2.8178e-05
16:60941600 T C 0.061581 -1.6209e-05
16:60952010 G A 0.087766 -2.9657e-05
16:60953459 A C 0.087590 1.4684e-05
16:60962653 T C 0.371533 1.5956e-05
16:60962814 T C 0.061455 -2.1587e-06
16:60968472 G C 1.012015 1.0683e-05
16:60978581 T C 0.033757 -7.1416e-07
16:60979068 A G 0.062173 -1.7642e-05
16:60979811 C T 0.090167 -6.4232e-06
16:60980172 G A 0.040369 8.0513e-06
16:60992518 T C 0.186467 9.6650e-06
16:61003279 T C 0.100336 6.0907e-06
16:61014800 G T 0.511969 -4.4357e-07
16:61024428 T G 0.059895 -3.6003e-06
16:61030560 T C 0.157507 -5.6682e-06
16:61034811 A G 0.243186 -6.0882e-05
16:61041127 G A 0.428956 -2.1766e-05
16:61047103 A G 0.069390 -1.0510e-05
16:61055105 C G 1.854756 -7.5213e-06
16:61056533 T C 1.936039 -7.4609e-06
16:61056820 G A 0.085635 -6.7583e-06
16:61060170 T C 0.597713 -3.0299e-05
16:61071132 C T 0.066796 1.8086e-05
16:61084022 A G 0.545991 4.0686e-05
16:61094042 C T 0.155532 2.1287e-05
16:61096125 T C 0.627305 -1.0090e-05
16:61097834 A G 0.022150 1.3503e-05
16:61112824 A G 0.038540 -1.1374e-05
16:61115566 A G 1.165772 -7.7593e-06
16:61117063 A G 0.895738 -1.9457e-06
16:61117343 G A 0.072729 9.9972e-06
16:61120981 T C 1.057889 9.4888e-07
16:61121028 G A 0.080018 -1.8084e-06
16:61121081 A G 0.067061 -1.0812e-05
16:61121984 C G 0.797466 -1.2356e-05
16:61122783 A T 0.058586 1.3523e-05
16:61123147 T C 1.251801 -1.1414e-06
16:61123682 A G 0.037911 -9.9078e-06
16:61124769 C G 0.464596 1.9972e-05
16:61133609 A G 0.020015 7.8400e-06
16:61141075 T G 0.192586 -1.0929e-06
16:61151107 T A 0.836526 -3.2186e-06
16:61156979 C G 0.603757 -5.9418e-06
16:61179951 G A 0.192835 4.5365e-06
16:61196810 T C 0.103266 2.0419e-05
16:61208800 C G 0.040669 -3.0845e-06
16:61245185 C T 1.882427 8.2126e-06
16:61251596 T C 0.211449 3.0044e-05
16:61264626 G A 0.860274 1.3929e-05
16:61282994 G A 0.050984 2.0693e-05
16:61286497 C G 0.114567 -2.5947e-06
16:61290499 G A 0.070217 1.5467e-05
16:61297917 C A 0.191706 2.7024e-05
16:61312259 A C 0.066713 -3.5124e-06
16:61319206 C T 0.137115 -1.0891e-05
16:61340811 A C 0.048264 1.4318e-05
16:61349490 A G 0.123393 -1.0855e-05
16:61382827 G A 0.105075 -9.9959e-06
16:61382897 C T 0.217568 2.2538e-05
16:61387966 A G 0.031598 5.3662e-06
16:61395958 T C 0.132953 -8.7403e-07
16:61409108 T G 0.105038 6.8124e-06
16:61415234 T C 0.118130 5.3769e-06
16:61418140 G A 1.919802 -5.1494e-06
16:61449423 G C 0.370989 4.0358e-06
16:61452554 G A 0.146162 -9.8688e-06
16:61453609 T C 0.178542 1.2357e-05
16:61457887 C G 0.208719 3.6787e-07
16:61460725 A G 1.207359 3.5440e-05
16:61465121 G A 1.423485 6.7303e-05
16:61473696 A C 0.033332 -1.5522e-05
16:61483893 T C 0.087324 -4.8753e-06
16:61485179 A G 0.456178 -8.5482e-06
16:61486944 A G 0.106489 -9.1457e-06
16:61488074 T C 0.053010 7.0559e-06
16:61521114 A G 1.933105 3.8562e-05
16:61523473 T C 0.021596 1.5133e-05
16:61529458 A G 0.095365 1.4250e-05
16:61534843 C G 0.274332 6.4113e-07
16:61542822 C T 0.041012 7.5819e-06
16:61546844 C G 0.055417 2.9157e-07
16:61552956 G A 0.102719 -1.6492e-05
16:61560661 G A 1.193973 1.6666e-05
16:61563917 T G 0.398891 3.2397e-05
16:61575011 A G 0.183380 -3.4979e-05
16:61589720 G T 0.066854 3.0051e-06
16:61593586 G A 0.386036 1.0020e-05
16:61598188 G A 0.045027 8.6541e-06
16:61601926 G A 0.435568 -1.0710e-05
16:61618138 G T 0.401842 6.0560e-06
16:61621066 C T 1.123006 5.7229e-06
16:61622437 G A 0.084254 1.1250e-05
16:61630715 A C 0.050970 4.1836e-05
16:61664820 T C 0.226666 7.8526e-06
16:61665098 G A 0.728283 -1.3816e-05
16:61673543 T C 0.296227 9.0130e-06
16:61689597 G A 0.033566 6.9549e-06
16:61695252 C T 0.218007 1.6027e-05
16:61705007 T C 0.047332 4.2539e-06
16:61711176 T C 0.259587 -2.5790e-05
16:61725271 C T 0.023768 9.2846e-06
16:61728258 C T 0.453757 6.2313e-06
16:61737298 A G 0.072675 -6.5929e-06
16:61738851 A G 0.381246 3.7051e-06
16:61740133 T C 0.291875 3.4892e-05
16:61742849 A G 0.080096 4.5926e-05
16:61754537 C T 0.041015 1.7923e-05
16:61769539 C A 0.642604 1.4137e-05
16:61778095 T C 0.118661 -1.7106e-05
16:61795160 T C 0.055607 -1.0195e-05
16:61807437 C T 0.035851 2.1673e-06
16:61808736 C A 0.025237 -1.7592e-05
16:61812590 A C 0.036810 8.0519e-06
16:61824324 A G 0.026573 -9.3190e-06
16:61824523 T C 0.196731 7.5363e-06
16:61828782 A G 0.054006 -1.4645e-05
16:61833811 T C 0.790962 -5.6050e-06
16:61846694 T C 0.048271 1.4157e-05
16:61861029 C T 0.098435 6.4093e-06
16:61863508 C G 0.029038 -9.5387e-06
16:61878581 T C 1.706038 -3.8256e-05
16:61883401 C A 0.349478 1.1116e-05
16:61885116 A C 0.065141 4.7114e-05
16:61886222 C A 0.056461 8.7327e-06
16:61892842 C T 1.957818 -3.5095e-05
16:61894780 A G 0.041886 3.7214e-06
16:61901729 C T 0.031758 -1.0280e-05
16:61902965 C G 0.162430 2.3809e-05
16:61912495 T C 0.072294 -3.8293e-05
16:61912812 C G 0.040441 -8.1226e-06
16:61918243 A G 0.025505 2.7542e-05
16:61929748 A G 0.024006 -1.4535e-05
16:61932680 A G 0.311502 -9.2606e-06
16:61958630 T C 0.131002 -7.1531e-06
16:61962074 A G 0.068976 -1.7724e-05
16:61970905 C A 0.055873 -4.0254e-07
16:61972958 A G 0.028314 -8.1158e-06
16:61979594 A G 0.702104 -7.4800e-06
16:61991704 T C 0.125974 -1.2065e-05
16:61991775 A C 0.065351 1.8924e-05
16:61996041 C T 0.218197 -2.3155e-06
16:61996283 G A 0.628236 3.7629e-05
16:61999162 C T 1.363659 -2.6409e-06
16:61999164 T G 0.856782 -2.0588e-05
16:62003873 A G 0.131716 -1.3764e-05
16:62020880 G A 1.347669 -4.6720e-06
16:62023479 G C 0.031826 1.0836e-05
16:62025946 G C 0.115077 -9.2907e-06
16:62027670 T C 1.181353 1.5994e-05
16:62027977 A G 0.070883 -1.5695e-05
16:62028546 T C 0.052694 2.0975e-05
16:62042884 C G 0.056162 -1.5716e-05
16:62045615 G A 1.933231 8.4072e-06
16:62050041 G A 0.082283 -4.3621e-06
16:62054075 C T 0.020504 -2.6603e-06
16:62054630 G A 0.055730 -3.4903e-06
16:62068339 G T 0.881588 -2.6768e-05
16:62084027 T C 0.062421 -9.9241e-06
16:62089779 A G 0.077720 -2.1189e-06
16:62092944 C T 0.020266 6.5273e-06
16:62097809 C T 0.058885 3.0218e-07
16:62100211 C T 0.037170 -3.3833e-06
16:62100834 G A 0.085489 -1.1533e-05
16:62114622 G A 0.044946 -9.9453e-06
16:62117553 T C 0.117542 1.5311e-05
16:62129856 A C 0.078641 5.6889e-06
16:62130571 T C 0.042872 9.0800e-06
16:62133179 G A 0.054370 -5.9545e-06
16:62134193 T C 1.566849 1.2608e-06
16:62163239 T C 1.642835 -4.8175e-08
16:62170449 A G 0.064321 -1.7018e-06
16:62173649 A G 1.453251 -2.5243e-06
16:62183233 C G 0.103008 1.5760e-05
16:62200244 G A 1.502106 -8.7390e-06
16:62206339 T C 0.398894 -3.8268e-05
16:62211419 T C 0.752150 1.8016e-05
16:62217468 G C 0.046462 -1.1965e-05
16:62228948 T C 0.452802 -7.2518e-06
16:62229849 C T 0.372355 -2.5882e-05
16:62231316 C T 0.655700 -2.1334e-05
16:62231471 T G 0.066854 1.7151e-05
16:62234263 T C 0.065586 -9.6668e-06
16:62235700 G A 0.033056 1.4504e-05
16:62242220 T G 1.767323 -8.6707e-06
16:62248191 A G 1.944668 -1.6908e-05
16:62260396 G A 0.282634 2.1247e-05
16:62261187 A G 0.153611 -3.4337e-05
16:62262717 G A 0.123199 -1.9096e-05
16:62267676 A G 0.135133 4.4228e-06
16:62276664 A G 0.109634 -1.2373e-05
16:62281369 G A 0.214301 7.8796e-06
16:62288244 C A 0.049022 -9.1298e-06
16:62291515 A G 0.034692 2.2697e-06
16:62295269 T C 0.312179 2.6559e-05
16:62297491 T C 1.772518 -3.1784e-05
16:62307386 C A 0.105785 -3.9126e-06
16:62307593 G A 0.130880 2.1066e-05
16:62310143 T C 0.024078 -1.1199e-05
16:62313336 C T 0.801607 -7.8374e-06
16:62315195 C T 0.070227 1.6608e-05
16:62316502 A G 1.564347 1.1899e-05
16:62317511 C T 0.092088 -6.3328e-06
16:62320694 A G 0.109117 1.4272e-05
16:62321155 G A 0.039207 9.2839e-07
16:62326004 T C 1.968246 -1.8796e-06
16:62330684 T C 0.755158 -1.1802e-05
16:62334807 C T 0.096511 -4.1483e-06
16:62336454 T C 0.185474 -1.3088e-05
16:62339655 T C 1.408121 -1.2086e-05
16:62341806 C A 0.645970 -1.1041e-05
16:62345954 G A 0.312230 1.6468e-05
16:62345991 A G 1.706442 -1.3745e-05
16:62346479 A G 0.883301 5.1832e-06
16:62349129 T C 0.052752 1.2040e-05
16:62351204 A G 0.438125 -6.7913e-06
16:62354008 A G 0.781320 1.1111e-05
16:62355854 C T 0.086060 -4.4614e-06
16:62355896 A G 0.020491 9.4968e-06
16:62356255 C T 0.351059 8.2227e-06
16:62359737 C T 0.431420 9.5088e-06
16:62363676 A G 0.310581 9.4245e-07
16:62364770 G A 0.982923 -3.7910e-06
16:62367117 A G 0.036929 5.9355e-06
16:62369902 T C 0.431505 -3.2976e-05
16:62370985 G C 0.388732 3.0175e-05
16:62371386 C T 1.231052 3.1628e-06
16:62371491 A G 0.249856 3.5779e-05
16:62378750 G C 0.138373 -2.0549e-05
16:62387164 G A 0.648285 -1.9629e-05
16:62387715 G A 0.309418 1.6697e-05
16:62388473 G A 0.053248 -6.1842e-07
16:62388662 C T 0.068319 5.4147e-06
16:62388684 A G 0.775129 -4.4080e-06
16:62390115 G A 0.064216 9.0449e-06
16:62397401 C T 0.043848 -1.3645e-05
16:62403161 C A 0.059446 -2.7971e-05
16:62407036 C T 0.095838 -2.4121e-06
16:62410967 A G 0.086383 2.1883e-06
16:62416478 A G 0.036266 -9.4636e-06
16:62418547 T C 0.037116 7.1490e-06
16:62418565 A G 0.073542 -2.6135e-05
16:62420134 G A 0.219282 -5.6791e-05
16:62420656 T G 0.147325 -4.3802e-05
16:62421188 G A 0.136166 -3.7893e-05
16:62424472 A G 0.053085 -3.2153e-06
16:62432278 C T 0.211513 7.0598e-05
16:62439893 G A 0.619743 1.6577e-04
16:62446172 A G 1.077417 6.1711e-05
16:62447264 T G 0.156055 -3.1609e-05
16:62458746 A G 0.086512 -3.6184e-05
16:62459481 C T 0.338769 9.8421e-06
16:62465264 A C 0.592008 -1.8810e-05
16:62484475 T C 0.052956 1.8668e-05
16:62485091 A G 0.095586 -1.9122e-05
16:62488003 A G 0.748277 -3.0959e-05
16:62497020 C T 1.052830 -5.3912e-05
16:62499891 A G 0.038425 -2.0788e-05
16:62502553 T C 0.044769 -1.2281e-05
16:62518489 T C 1.930446 3.2000e-05
16:62519464 A G 0.064794 -1.1492e-05
16:62524291 G T 0.682531 5.1296e-05
16:62534151 C T 0.023347 9.7056e-06
16:62535473 T C 0.037435 -1.1636e-05
16:62538583 A G 0.090551 -1.0094e-05
16:62539012 C T 0.335464 2.6058e-06
16:62543339 G A 0.121931 1.0332e-06
16:62561049 T C 0.056209 3.1390e-05
16:62566564 G A 0.759721 -3.8929e-05
16:62568574 T C 0.061493 -1.2339e-06
16:62571383 T G 0.316411 6.0426e-07
16:62571587 C T 0.113183 -1.0139e-06
16:62577626 G A 0.216705 2.5449e-05
16:62581389 G C 1.593459 1.8275e-05
16:62581851 T C 0.737490 -7.5026e-06
16:62584119 G A 0.074092 1.3377e-05
16:62600789 A G 0.308748 2.5633e-05
16:62600911 G A 0.160291 2.3275e-05
16:62603417 A G 0.072056 8.5971e-06
16:62603941 T C 0.090949 -6.4103e-06
16:62606438 C T 0.717390 2.1555e-05
16:62610919 A G 0.059748 -6.5967e-07
16:62620966 G A 0.060874 1.0052e-07
16:62621357 C T 1.473677 1.0188e-05
16:62623634 C A 0.316619 -2.3567e-07
16:62634482 G T 0.098938 -6.1534e-06
16:62637477 A G 0.498162 -1.8519e-05
16:62640623 T C 0.212248 -1.3839e-05
16:62642846 A G 0.707119 1.2496e-05
16:62643120 A C 1.441916 -2.0476e-05
16:62643553 G C 0.909905 -1.3912e-05
16:62649595 G C 1.778944 8.6960e-08
16:62649639 T C 0.030245 1.2639e-05
16:62649991 T C 0.352429 9.4326e-06
16:62651220 T G 1.570497 -1.8645e-06
16:62656937 G A 1.086294 1.2059e-05
16:62658367 G A 0.048094 1.9098e-05
16:62660259 T C 0.025825 5.5955e-06
16:62665139 C G 0.038646 -5.7502e-06
16:62667252 A G 0.462287 1.5669e-05
16:62672612 A G 1.724686 8.3410e-06
16:62674058 T C 0.590746 -1.0688e-05
16:62676760 T C 1.675048 1.4239e-05
16:62677117 T C 0.041644 1.5251e-05
16:62678092 A G 0.067014 2.7655e-07
16:62683470 C G 0.039622 1.0055e-05
16:62684996 T G 0.946915 -1.4635e-05
16:62687427 T C 0.437418 1.6189e-05
16:62706906 T C 0.095613 -3.0036e-05
16:62710749 A G 0.107611 4.3209e-06
16:62713945 T G 0.111565 7.7165e-06
16:62714056 G T 0.871225 -1.4332e-05
16:62720684 T C 0.026984 4.0673e-06
16:62734617 G T 0.026607 1.3833e-05
16:62739898 A G 0.060670 -1.7766e-05
16:62741642 C A 1.655867 -6.0298e-05
16:62749655 C T 0.028926 1.2271e-05
16:62765125 A G 0.129220 -1.0749e-05
16:62767150 C T 0.021803 6.9708e-07
16:62771591 A C 0.355220 -8.4730e-06
16:62774009 C G 0.073667 1.9572e-05
16:62775119 G A 0.545580 -1.0788e-05
16:62779700 T C 0.847725 -3.5314e-05
16:62781043 C G 0.104511 1.4931e-05
16:62785778 C T 1.601055 -3.0741e-05
16:62797251 G A 0.337171 1.3775e-05
16:62801724 C T 0.094580 -3.0069e-05
16:62806940 G A 0.313800 1.3664e-05
16:62822605 A G 0.119211 -6.0597e-06
16:62823918 G A 0.056111 -4.1390e-06
16:62831032 T C 0.021398 1.2760e-05
16:62836733 G A 1.076176 -2.8712e-05
16:62846566 C A 0.048128 1.9582e-05
16:62848534 A G 0.271221 -2.4508e-06
16:62857306 G T 0.086580 1.1731e-05
16:62872520 G A 0.241234 2.4260e-05
16:62874332 G A 0.051195 -8.1962e-08
16:62883358 C T 0.378645 8.1687e-06
16:62886440 T C 1.641149 -7.1551e-06
16:62890521 C A 0.088943 -3.4501e-06
16:62897987 G A 0.128476 -1.0050e-05
16:62899428 T C 0.129795 -1.6430e-06
16:62899930 C A 1.821326 1.4027e-05
16:62904022 G A 0.758198 3.6838e-05
16:62915714 G A 0.024520 -7.5280e-06
16:62918192 G A 0.022344 1.5812e-05
16:62921994 C T 0.063441 2.2141e-06
16:62923713 G A 0.434657 5.4423e-05
16:62940199 A C 0.048903 1.6360e-05
16:62946429 T C 0.022486 2.4033e-05
16:62952718 G T 0.270551 9.5758e-06
16:62959880 G A 0.320158 1.7485e-05
16:62963416 A C 0.034712 -1.4236e-06
16:62977086 T G 0.033145 5.0327e-06
16:62978021 G A 0.093522 2.2231e-06
16:62992645 C T 0.035419 -4.0171e-06
16:63004655 C A 0.302751 4.4142e-06
16:63007117 A G 0.450680 1.9419e-05
16:63019987 A G 0.089956 -6.6707e-06
16:63020745 T C 0.090235 -1.0699e-05
16:63021174 A C 0.180544 -3.8540e-06
16:63039689 C T 1.555072 -2.8752e-05
16:63045512 T G 0.040142 1.6877e-06
16:63056862 C A 0.029585 6.4145e-06
16:63063536 C A 0.027940 -1.9123e-05
16:63070529 A G 0.047016 -1.4639e-06
16:63082606 C T 0.332064 2.0500e-05
16:63085190 C T 1.331683 -3.4443e-06
16:63099849 T C 0.053143 -1.0262e-05
16:63103583 T C 1.631208 -4.2635e-05
16:63104995 G A 0.067901 6.7496e-07
16:63114298 G T 1.871432 4.1352e-06
16:63118386 G T 1.536366 -1.9350e-05
16:63125267 A C 1.178239 -2.4254e-05
16:63137088 G A 1.535747 -5.4300e-05
16:63138574 A G 1.474962 2.2254e-05
16:63142125 T C 0.020300 -1.0819e-05
16:63144368 G T 0.068187 -2.2725e-05
16:63149721 G A 0.273329 3.5592e-05
16:63177899 A G 0.438220 1.8941e-05
16:63180815 A G 0.118419 -5.4069e-05
16:63187480 G A 0.542516 -1.5082e-05
16:63190502 G A 0.024424 -5.7223e-06
16:63198162 T C 0.516623 -1.1417e-05
16:63210376 G A 0.725376 -5.9123e-06
16:63219420 A G 0.675762 4.6253e-06
16:63223848 G A 0.040767 1.3589e-05
16:63225217 G A 0.280166 -2.1544e-05
16:63228486 T G 0.046792 -6.8864e-06
16:63228691 A C 0.047785 -2.1807e-06
16:63240983 C T 0.043256 -1.9829e-06
16:63241267 G A 0.625380 4.3442e-06
16:63260337 G A 0.028562 1.4040e-05
16:63264786 T A 0.049093 -1.2624e-06
16:63271965 T C 0.035865 -5.1259e-06
16:63278033 G T 0.043858 9.4247e-06
16:63283562 A C 0.046523 -9.3628e-06
16:63285758 G C 0.109556 6.5704e-06
16:63299207 A C 0.048662 1.3720e-05
16:63302433 T C 0.033213 3.0628e-05
16:63306627 A G 0.057076 -2.7803e-06
16:63321857 A G 0.200807 1.3173e-05
16:63325137 T C 0.038571 9.6281e-06
16:63326826 T C 1.475027 1.5929e-05
16:63333553 C T 0.104395 2.4856e-06
16:63342926 A G 0.034841 5.0619e-07
16:63343661 T C 0.064814 6.6052e-06
16:63344732 A G 0.202704 -3.8982e-07
16:63351971 C T 0.426708 1.7476e-06
16:63352436 A G 0.042960 1.3019e-05
16:63357209 G A 0.065056 -2.7928e-05
16:63360933 G A 0.029262 1.5023e-05
16:63362378 T C 0.609275 -1.0192e-05
16:63362407 T C 0.031601 -2.1145e-06
16:63366859 C T 0.037140 9.4754e-06
16:63368073 C T 0.203768 8.2740e-06
16:63370598 A G 0.095572 3.0308e-05
16:63371430 G A 1.429659 1.1521e-05
16:63389186 T G 0.200324 1.4169e-05
16:63391295 C A 0.047190 8.8302e-06
16:63397373 T C 0.071233 2.7682e-05
16:63399750 G A 0.890784 -1.9284e-05
16:63401297 C T 0.158218 1.5080e-05
16:63411101 A G 0.080855 2.3030e-05
16:63412297 A G 0.412820 -2.7375e-06
16:63419178 G A 0.062764 1.1075e-05
16:63420338 A G 0.031554 1.5004e-05
16:63420389 A G 0.486980 -1.4445e-05
16:63421172 A G 0.116379 9.3484e-06
16:63428780 C T 0.708907 1.0005e-06
16:63437828 G C 0.023744 1.4506e-05
16:63440502 A G 0.053649 -1.4467e-05
16:63461623 A G 0.031686 2.8153e-05
16:63466001 A C 0.055917 -1.9207e-05
16:63466159 T C 0.048957 1.9638e-05
16:63490462 A G 0.090738 5.9219e-06
16:63491103 G A 0.152173 -8.8538e-06
16:63492589 A G 0.122866 -4.1230e-06
16:63509865 A C 0.574958 -2.8021e-05
16:63519286 G A 0.028157 -3.8530e-07
16:63522684 A G 0.527935 3.4465e-05
16:63525531 G A 1.950563 1.3487e-05
16:63526677 G A 0.091799 -2.4983e-05
16:63534706 A G 0.161804 -1.6622e-05
16:63542199 C A 0.062057 -9.9564e-06
16:63545957 A G 0.033097 -8.1913e-08
16:63565559 A G 1.165153 -3.8476e-05
16:63565863 C G 0.112922 -3.2944e-05
16:63568920 A G 0.189013 3.4066e-05
16:63574006 G C 0.051694 6.5956e-07
16:63590630 G T 0.858374 3.8797e-05
16:63592887 A G 0.306746 -2.4915e-05
16:63593478 T C 0.076081 1.0107e-05
16:63597377 T G 0.022565 3.4958e-05
16:63604615 T C 0.269586 -8.6670e-06
16:63617749 C T 0.071583 3.7742e-05
16:63619552 C T 0.038802 2.1440e-05
16:63621646 G A 1.401121 1.7113e-05
16:63644376 C T 0.209398 1.2163e-05
16:63645859 G A 0.035736 4.1762e-07
16:63658675 T C 0.039343 -2.5764e-06
16:63661638 G A 0.272877 -2.6876e-06
16:63663272 G A 1.912302 8.3729e-06
16:63666617 T C 0.045425 8.3029e-06
16:63672806 A G 0.223912 8.6963e-06
16:63674735 A G 0.039815 2.6955e-08
16:63675771 T G 0.098166 2.4524e-05
16:63679335 C T 0.807165 1.0048e-05
16:63688705 A G 1.504775 -1.0949e-05
16:63689602 C T 0.584514 -2.3430e-06
16:63689966 A G 0.031683 1.3103e-05
16:63695262 C T 0.046768 -7.3250e-06
16:63699511 T C 1.082945 -2.3735e-06
16:63704184 C G 0.067973 1.4753e-05
16:63704573 A C 0.050447 7.7517e-06
16:63725576 C T 0.080178 4.8874e-06
16:63726110 A G 1.342328 -1.0406e-05
16:63734983 A G 0.088865 -1.1686e-05
16:63736556 C T 0.335964 -3.4689e-05
16:63743688 G C 0.060571 2.3646e-05
16:63748311 G C 0.066756 -2.4870e-07
16:63750480 A C 0.065185 -1.8815e-05
16:63758668 T G 0.273863 6.5367e-06
16:63766681 T C 0.691238 -6.5006e-06
16:63767507 G A 0.031975 -1.8369e-05
16:63770975 C T 0.124005 -2.4679e-05
16:63775627 T C 0.061013 -3.9651e-05
16:63777598 G T 0.092502 1.0188e-05
16:63778407 C T 1.883162 3.1462e-05
16:63779157 G A 0.278401 1.0484e-05
16:63788921 T G 1.327179 -2.2530e-05
16:63798095 C T 0.226078 -6.1236e-07
16:63804355 A G 0.321406 -4.3844e-06
16:63809121 G A 0.522804 -2.3025e-05
16:63811855 C T 0.874873 -2.6882e-05
16:63834973 C T 0.049355 -2.7749e-05
16:63837421 T C 0.939395 2.0053e-05
16:63837914 G A 1.375959 -5.1246e-06
16:63846528 T C 0.023530 9.3926e-06
16:63856286 T G 0.054346 -5.8585e-06
16:63859115 T C 0.055760 -3.7284e-05
16:63867082 T C 0.114856 -8.3944e-06
16:63868764 A G 1.080062 -1.5752e-05
16:63874907 A G 0.076744 -1.6076e-06
16:63876956 C G 0.035719 -3.0077e-05
16:63881329 A G 1.141065 -2.8536e-05
16:63885474 A G 0.045231 4.1335e-06
16:63886973 G A 0.287921 1.0628e-05
16:63888160 A G 0.086746 -1.0806e-05
16:63894971 A G 0.050603 -3.3699e-07
16:63904618 C T 0.030843 1.4169e-05
16:63904694 T C 0.381661 -5.4128e-06
16:63918568 C T 1.494997 -1.1497e-05
16:63928335 C T 0.059942 -1.1807e-05
16:63935886 G A 0.404698 -8.1205e-06
16:63948429 T C 0.619981 -1.2926e-05
16:63950665 A G 0.056801 -1.6723e-06
16:63955447 A G 0.826538 -4.5584e-05
16:63957163 T C 0.033573 1.1370e-05
16:63961491 T C 0.075527 -2.9407e-06
16:63962914 A G 0.111518 2.0149e-05
16:63963023 C T 1.148671 -2.9411e-05
16:63964145 G A 0.071396 -1.3153e-05
16:63967083 T C 0.031380 -1.8314e-06
16:63968407 C T 0.035351 -1.8206e-05
16:63990136 A G 0.122581 2.3348e-05
16:63991874 G A 0.369187 -2.2977e-05
16:63994180 T C 0.305386 9.5687e-06
16:63994845 C G 0.047761 6.4618e-06
16:63996813 G C 0.056529 3.6623e-06
16:63997575 C T 1.328827 2.3160e-05
16:64004302 A G 0.027505 -9.4735e-06
16:64008397 T C 0.357522 -1.7260e-05
16:64010714 C T 0.039873 -2.3120e-05
16:64017039 C T 0.086111 1.5086e-05
16:64022203 A C 0.059024 -1.5517e-08
16:64031528 G A 0.056009 8.6248e-07
16:64037037 A G 0.054819 -2.0688e-05
16:64045606 G A 0.124743 -2.1705e-06
16:64053618 C T 0.131536 -2.3532e-05
16:64064286 T C 1.747295 1.6818e-05
16:64069540 C A 0.284392 -8.1739e-06
16:64072486 T C 0.270395 -8.0898e-06
16:64072858 T C 0.128513 -1.0660e-06
16:64077183 A G 0.026947 -8.5608e-06
16:64085429 T C 0.472195 5.9159e-06
16:64091523 T C 0.094916 -1.9688e-05
16:64097356 T C 0.170110 5.6899e-07
16:64106790 C A 0.056831 1.4162e-05
16:64110430 A G 0.129299 -1.2431e-05
16:64115275 G A 0.055750 -1.4016e-05
16:64119259 G A 0.074443 -1.7330e-05
16:64119872 T C 0.903251 1.1274e-06
16:64121429 C T 0.332384 4.6462e-06
16:64125224 C T 1.040628 -2.5536e-05
16:64129036 G C 0.086376 3.9386e-05
16:64133048 C G 0.043395 -2.5460e-05
16:64133763 C T 0.061445 -1.0154e-05
16:64133993 A G 0.068319 -6.0679e-06
16:64144546 T C 0.255939 -2.0234e-05
16:64150446 C T 0.036619 1.3471e-05
16:64155617 C T 0.071961 1.3360e-05
16:64168356 G A 0.058157 -8.4948e-06
16:64169257 C A 0.184022 -3.6291e-05
16:64175688 T G 0.413792 -1.1151e-06
16:64187860 C G 0.129839 -1.5713e-05
16:64195884 T G 0.500614 -1.3374e-06
16:64196639 C T 0.802715 -1.7083e-05
16:64196917 T C 0.247626 1.9367e-05
16:64197044 C T 0.564473 -3.5293e-06
16:64197727 A C 0.074354 -2.8754e-05
16:64198889 G A 0.242520 -8.1610e-06
16:64199108 T C 0.210714 -1.1772e-05
16:64214629 G T 0.957788 3.5856e-06
16:64221572 G A 0.057328 9.7456e-08
16:64226034 G C 0.039390 9.5840e-06
16:64226202 C A 0.728609 1.9843e-06
16:64226236 T C 0.271741 8.8850e-06
16:64228708 A G 0.429676 6.8319e-06
16:64230504 G A 0.287506 -1.1100e-05
16:64234454 T C 0.164133 2.0795e-05
16:64238737 A G 0.079015 -8.5719e-06
16:64246155 A G 0.188966 -1.2095e-05
16:64247568 C G 0.068931 -2.6909e-05
16:64250309 G A 0.021902 2.8693e-06
16:64260158 A G 0.954973 9.3820e-06
16:64269116 C T 0.073497 -2.5320e-07
16:64272889 T C 1.188823 -5.5018e-07
16:64273093 A G 0.212244 1.5935e-05
16:64278412 A G 0.024788 -3.3192e-06
16:64290377 T C 0.236617 -6.6632e-06
16:64296852 C T 1.211755 -1.3773e-05
16:64297886 C G 0.041461 -1.0476e-05
16:64301745 T G 0.923834 6.3951e-06
16:64306630 A C 0.094274 -1.7077e-05
16:64313045 C T 0.238882 1.3402e-05
16:64313805 T C 1.556259 -4.0293e-06
16:64315134 G A 0.061588 -5.4667e-06
16:64337722 T C 0.289532 -2.6436e-05
16:64338479 A G 0.078723 -7.5016e-06
16:64340290 A G 0.625027 3.1513e-05
16:64340712 A G 0.145839 1.0226e-05
16:64342614 A C 0.076588 -4.5812e-06
16:64343472 T G 0.101080 -4.6486e-06
16:64347151 A G 0.637756 3.2609e-05
16:64347592 A G 0.031326 -1.4660e-05
16:64361647 A G 0.054373 -2.4243e-05
16:64381504 A G 0.129911 -1.5021e-05
16:64392097 G A 0.111834 2.1120e-05
16:64404823 A G 0.084713 2.3451e-05
16:64407348 G A 0.028290 8.3289e-06
16:64409161 A G 0.132454 -2.8561e-05
16:64417411 A G 0.089385 -7.9035e-06
16:64424276 A C 0.806516 1.3118e-05
16:64425626 C G 1.167931 -4.0794e-06
16:64434561 A G 0.337225 -1.1016e-06
16:64435407 A G 0.220472 -1.1804e-05
16:64452755 A G 0.054098 -1.0748e-05
16:64458354 T C 0.038639 6.6724e-06
16:64480720 G A 0.176427 -1.2643e-05
16:64492544 A G 0.075238 1.1795e-05
16:64492581 A G 1.049556 -3.4442e-06
16:64498279 A G 0.492260 1.1076e-05
16:64509543 T G 0.061353 1.1771e-05
16:64519086 G A 0.135333 8.7358e-06
16:64523200 G A 0.096055 3.3826e-05
16:64548582 G C 1.774673 -2.4528e-05
16:64554640 A G 0.141803 -1.0852e-05
16:64567029 G T 0.069356 -2.5145e-05
16:64569785 T C 0.549122 4.6059e-06
16:64580864 A C 0.076357 -8.8396e-06
16:64581724 T C 0.069679 -8.6022e-06
16:64582611 A G 0.644878 -1.3839e-05
16:64587243 T C 0.078791 -9.2028e-06
16:64597620 C T 0.159955 7.0211e-06
16:64598162 C T 1.201433 -1.3158e-05
16:64602101 A G 0.046788 8.1156e-06
16:64605847 C A 1.959355 -7.4299e-06
16:64624011 C A 0.034229 -3.0839e-06
16:64624389 A G 0.056087 -9.2072e-06
16:64631646 A G 0.111905 1.3719e-05
16:64648787 C T 0.048825 3.8991e-06
16:64664825 T C 0.140511 -7.6161e-06
16:64667645 T C 1.124566 -1.2130e-05
16:64671582 G T 0.095215 -1.6499e-05
16:64672953 G A 0.593480 -6.7970e-06
16:64680642 G A 0.068092 -9.0967e-06
16:64682878 T C 0.048753 -7.1606e-06
16:64705933 T G 0.998246 6.8598e-07
16:64707204 T C 0.284208 6.6748e-06
16:64710643 C T 0.081888 9.9274e-06
16:64710686 A G 0.077754 -8.5976e-06
16:64716180 G A 0.053047 -3.7665e-06
16:64719203 A G 0.548276 -1.9425e-05
16:64719587 G A 0.023615 8.7309e-06
16:64720556 C A 1.647319 2.0796e-05
16:64722315 C T 1.508913 3.4141e-05
16:64733539 C T 0.033233 -2.0939e-05
16:64737227 A G 0.062322 2.2708e-06
16:64739978 T C 0.026944 -2.6105e-06
16:64742838 T C 0.989202 -1.1753e-05
16:64763062 T A 0.037622 1.5541e-05
16:64773893 G A 1.974080 2.9278e-06
16:64781574 C A 0.350804 -1.4824e-05
16:64791991 A G 0.053044 -5.1934e-06
16:64798454 G A 1.101532 -1.1289e-05
16:64798731 A G 0.698147 2.9264e-07
16:64799308 G A 0.037653 -1.1251e-05
16:64802714 A G 0.034529 -4.7907e-06
16:64802900 C T 0.022337 -6.0559e-06
16:64831307 T C 0.026138 -1.3270e-05
16:64832085 A G 0.040033 -1.4077e-05
16:64842276 C T 0.045952 1.3853e-05
16:64847642 A G 0.464773 5.9109e-06
16:64863761 C T 0.811837 1.0044e-05
16:64864185 G A 1.962201 4.3620e-06
16:64870834 G A 1.830206 1.0879e-05
16:64872206 G A 0.378417 -1.1000e-05
16:64874485 C A 0.544614 1.6320e-06
16:64876684 G A 0.032716 -8.5993e-06
16:64881818 G A 0.044133 7.4154e-06
16:64887751 G A 0.048434 1.9117e-05
16:64888776 G A 0.336871 -9.6949e-07
16:64889164 C T 0.026532 8.6557e-06
16:64893952 T G 0.030530 2.5639e-06
16:64898157 T C 0.850836 1.6975e-05
16:64898610 A C 0.155732 8.3945e-06
16:64900561 T C 0.047655 1.6762e-05
16:64900615 A C 0.278221 1.7673e-05
16:64900712 A G 0.051650 -1.1321e-05
16:64902160 T C 0.079943 -1.2322e-05
16:64904722 G T 0.078672 -2.9480e-05
16:64905514 A G 0.683504 5.1122e-06
16:64907479 A G 0.039401 4.9451e-06
16:64913726 C T 0.175121 1.7481e-05
16:64916648 T G 0.675545 -3.1318e-05
16:64920476 C T 0.526877 5.1880e-06
16:64920770 A G 1.751738 6.2111e-07
16:64925114 C T 0.082935 -9.7852e-06
16:64925495 G A 0.036385 -2.5970e-05
16:64927821 C T 0.336232 7.7794e-06
16:64931381 G A 0.070291 2.7388e-05
16:64935223 C T 0.064274 1.0840e-05
16:64937273 C G 0.036178 -9.7853e-06
16:64938171 T C 0.029072 1.0971e-05
16:64941585 A G 0.058980 1.1497e-05
16:64955053 C T 0.032655 -1.1308e-05
16:64959994 T C 0.569511 -2.8185e-05
16:64984965 C T 0.037218 2.0239e-05
16:65002182 A G 0.143768 2.9402e-05
16:65016165 G C 0.046547 -1.2451e-05
16:65017692 G A 0.139607 5.3056e-07
16:65022234 T C 0.222382 -1.8388e-05
16:65024526 T C 0.029385 1.7625e-05
16:65025718 A G 0.719552 -1.0124e-05
16:65035239 T C 0.085672 -1.4275e-05
16:65040328 T G 0.685584 -2.5752e-06
16:65047335 C G 0.908776 -1.5670e-05
16:65051121 T C 0.140987 -2.9280e-05
16:65063942 A G 0.288353 -3.0422e-05
16:65066996 T C 1.806921 -2.2446e-05
16:65069968 C T 0.046200 1.8658e-05
16:65076670 T C 0.047173 7.0392e-06
16:65086581 T C 0.720133 -8.6969e-06
16:65088804 T C 0.139019 -4.4036e-06
16:65113651 T C 0.045248 -6.7216e-06
16:65121878 T C 0.805741 8.2845e-06
16:65124380 T G 1.690943 -1.3484e-05
16:65127406 T C 0.076992 1.9911e-05
16:65128458 G T 0.229855 1.5619e-05
16:65133559 G A 0.044674 -4.9539e-06
16:65135115 G C 0.797411 -4.1945e-05
16:65135169 A C 0.026325 1.5731e-05
16:65139396 G A 0.627447 6.0620e-06
16:65140031 G T 0.029398 -2.2440e-05
16:65140495 T C 0.203544 -1.6623e-05
16:65141829 A G 0.392941 -1.1850e-05
16:65150092 A G 1.733192 -6.6080e-06
16:65150301 T C 0.516525 7.5337e-06
16:65158107 C T 1.355761 1.5765e-05
16:65160012 C T 0.186477 -1.8386e-05
16:65160245 G A 0.020423 -7.4475e-06
16:65164397 T C 0.068500 -1.1029e-05
16:65168500 A G 0.242625 -1.9405e-05
16:65179870 G T 0.418906 6.7463e-06
16:65182545 A G 0.221288 -3.6527e-06
16:65183442 T C 0.060564 1.6038e-05
16:65190902 A G 0.099554 -4.5230e-06
16:65193896 C T 0.028324 9.5571e-07
16:65195794 T C 0.062047 -9.1717e-06
16:65197190 C T 0.131733 4.2256e-06
16:65198363 G T 1.212295 2.1029e-05
16:65209221 C G 0.041692 -7.2486e-06
16:65210039 A G 0.731020 2.9918e-05
16:65213149 A G 0.168159 2.2497e-05
16:65220428 A G 1.688624 -2.2932e-06
16:65221633 A C 1.857160 1.9459e-05
16:65223036 G T 0.399714 5.2809e-06
16:65230144 C T 0.105670 -6.3820e-06
16:65231887 T C 0.128238 -1.8902e-06
16:65234493 G A 0.187402 -1.0549e-05
16:65236099 C A 0.062400 -1.5098e-05
16:65237816 C A 0.054224 -1.2342e-05
16:65237945 G A 1.400795 -1.4186e-06
16:65239243 A G 0.268634 -1.3111e-05
16:65239676 T C 0.804911 2.7314e-05
16:65256458 G A 1.876671 5.9915e-06
16:65261087 C T 0.188027 -1.8025e-06
16:65269277 C A 1.473741 2.8179e-06
16:65278486 G A 0.062679 -2.0394e-05
16:65278804 T C 0.174866 6.1517e-06
16:65279257 C T 1.144139 1.6795e-05
16:65280695 C G 0.127453 -2.5652e-05
16:65283866 C T 0.036395 2.2874e-05
16:65285191 C T 0.099343 5.1283e-07
16:65289243 G A 0.813890 -3.6778e-06
16:65291388 C T 0.270221 1.9845e-06
16:65291904 T C 0.054479 3.6747e-05
16:65301183 T G 0.125943 2.3562e-05
16:65302294 G A 0.237634 -8.4234e-06
16:65305510 A C 0.048573 2.7781e-05
16:65305863 C T 0.093356 -1.6920e-06
16:65306262 A G 0.697773 3.1598e-05
16:65306450 T C 1.777172 4.1839e-05
16:65307434 G A 0.162967 1.2812e-05
16:65308324 T C 0.269113 1.0791e-05
16:65316618 T C 0.073076 9.3309e-06
16:65319781 C A 0.751745 3.6096e-06
16:65326487 G A 0.049569 -2.5563e-06
16:65326611 A G 0.055101 5.2007e-06
16:65332430 A C 0.032431 -1.2052e-06
16:65336600 G A 1.699126 -4.4437e-06
16:65340810 C T 0.110651 -1.3864e-05
16:65362881 G A 0.039577 -6.3947e-06
16:65364181 G T 0.666229 -5.1749e-06
16:65367533 A G 0.063614 -1.7670e-05
16:65376790 C G 0.116172 1.2880e-05
16:65377544 G A 0.159173 -9.6198e-06
16:65380954 A G 0.136095 -4.2894e-06
16:65381825 T C 0.034641 -1.0249e-05
16:65384121 A C 0.057862 7.7628e-06
16:65399827 G A 1.468890 7.2066e-06
16:65405474 C T 0.031506 1.1868e-05
16:65406708 C T 1.676429 -1.4488e-05
16:65408635 A G 0.057695 7.6973e-06
16:65411775 G A 0.031166 -1.4126e-05
16:65421739 C T 0.492325 3.2273e-05
16:65426205 T C 0.044177 -2.4428e-06
16:65430388 C T 0.567600 -1.6825e-05
16:65435197 A C 0.077540 5.7113e-06
16:65444515 T C 0.429027 -2.1898e-05
16:65448079 G T 0.373620 -9.9990e-06
16:65449479 T C 0.135180 -1.3188e-05
16:65451502 C A 0.149531 -7.8902e-06
16:65460610 A G 0.529628 -1.0961e-05
16:65461664 C A 0.034158 -9.2358e-06
16:65462670 A G 0.050362 4.0564e-06
16:65465847 G A 0.022537 -2.8463e-05
16:65470737 T C 0.048053 7.9525e-06
16:65474856 G C 0.116131 8.5515e-06
16:65479820 G T 0.041743 -7.0681e-06
16:65482058 G T 0.357104 -1.4721e-05
16:65485509 A G 0.351331 -1.1395e-05
16:65485523 G A 0.077917 -4.3196e-06
16:65485787 A G 1.440124 -1.3091e-05
16:65487264 T C 0.049314 -3.6263e-06
16:65489516 A G 0.040329 1.6223e-06
16:65492038 A G 0.039635 4.1444e-06
16:65494652 G A 0.100213 -5.9404e-08
16:65494951 A G 0.023721 -1.1447e-05
16:65500741 T C 0.110195 -1.2472e-05
16:65503265 C A 0.067061 -3.0701e-05
16:65513221 T G 0.156123 6.0430e-06
16:65522001 A G 0.049376 -1.1993e-05
16:65522538 G A 0.103426 -1.8612e-05
16:65522635 C T 0.104840 -1.5877e-05
16:65522923 G A 1.557727 -2.4584e-05
16:65523953 T C 0.020895 -2.8548e-05
16:65524419 A G 0.027607 4.1966e-06
16:65524538 G A 0.051609 7.5545e-06
16:65531485 T A 0.130621 -1.8674e-05
16:65537657 T C 1.936488 -1.6340e-05
16:65538017 T C 0.763937 -8.5002e-06
16:65539808 G A 0.469145 -1.8598e-05
16:65540229 C T 0.062972 -6.3157e-06
16:65540422 A G 0.203653 8.6045e-06
16:65540799 T G 0.765297 -8.9789e-06
16:65548418 T C 0.299086 -3.5526e-05
16:65550897 G A 1.237539 -2.0623e-05
16:65551129 A C 1.181211 -7.2920e-06
16:65554661 C T 0.053109 -2.1538e-05
16:65559407 T C 1.885351 -4.8815e-07
16:65567341 G A 0.067160 5.1462e-06
16:65568218 A G 0.031629 -3.4740e-05
16:65568267 T A 0.047251 -1.8035e-05
16:65573296 G A 0.031255 1.9674e-05
16:65577453 G A 0.650243 -2.9011e-05
16:65582579 T G 0.187674 -3.1630e-07
16:65594954 C T 0.033488 -1.4108e-05
16:65595639 A G 1.415142 3.0569e-05
16:65601347 T C 1.672114 4.5130e-07
16:65606944 A C 0.703063 6.4461e-06
16:65634781 G A 0.179704 4.1165e-06
16:65644506 G A 0.072569 1.1752e-05
16:65644973 A G 0.021456 -1.9575e-05
16:65645606 A G 0.051256 1.3948e-05
16:65645724 A G 0.329943 -2.4722e-05
16:65664082 C T 0.197146 1.3714e-05
16:65671408 T C 0.030792 -1.3796e-05
16:65676733 T C 0.616395 -3.3570e-06
16:65695306 A G 0.046846 9.3185e-06
16:65697530 A G 0.504928 2.3381e-05
16:65700767 C T 0.092336 4.0741e-06
16:65710913 A G 0.035858 1.1510e-05
16:65732916 G A 0.496326 -5.1706e-05
16:65739248 A G 0.058195 8.7801e-07
16:65747109 T C 0.157837 2.3197e-05
16:65748199 A G 0.418423 -1.6071e-05
16:65748264 C T 0.466153 1.5407e-05
16:65762809 C T 0.024577 -1.8928e-06
16:65764709 T C 0.043324 -1.7614e-05
16:65779623 T C 0.028038 1.6510e-06
16:65779821 A T 0.790255 3.1132e-05
16:65780189 A G 0.024367 -7.5052e-06
16:65782941 C A 0.177379 -1.9933e-07
16:65785316 T C 0.041502 1.3512e-05
16:65791452 C T 0.262993 -2.1948e-05
16:65791575 G A 0.062615 -5.6423e-06
16:65797029 A G 0.042382 1.3925e-05
16:65797622 T C 0.171164 -1.3092e-06
16:65801563 C A 0.149728 -1.0362e-05
16:65801757 G A 0.070818 -6.7782e-06
16:65805784 T G 0.556864 3.2508e-06
16:65813428 G A 1.749304 1.4189e-05
16:65819159 G A 0.047672 -2.5952e-05
16:65820453 T C 0.916313 1.7534e-05
16:65821359 G C 0.021150 2.1555e-05
16:65828999 A G 0.020457 3.6987e-06
16:65831621 T G 0.022806 -9.9178e-06
16:65833809 T C 0.091353 1.8579e-05
16:65840860 A G 0.677904 -1.3831e-06
16:65842361 C G 0.225531 8.0640e-06
16:65845639 C T 0.244189 -9.2761e-06
16:65846181 T C 0.130839 -2.2133e-05
16:65854057 A G 0.053619 1.0965e-05
16:65854889 C T 0.049549 3.0874e-06
16:65856443 C T 0.800104 4.0289e-06
16:65865946 A G 1.820340 3.4970e-05
16:65865992 A G 0.066783 -2.7482e-05
16:65867720 C A 0.096201 -1.0226e-05
16:65880633 T C 0.050889 -8.2836e-06
16:65881380 C T 1.079926 4.7077e-05
16:65882877 G A 0.023829 3.0863e-06
16:65884735 C T 0.270565 2.4218e-06
16:65886067 C T 0.325795 6.5464e-06
16:65886453 A C 0.082194 -1.3872e-05
16:65888516 A G 1.843068 -1.0201e-05
16:65891847 G A 0.860492 -3.4017e-06
16:65892754 C T 1.149239 -9.3758e-06
16:65892851 A G 0.021296 1.2601e-05
16:65893350 T C 0.070995 -2.6063e-06
16:65894789 C T 0.196625 -6.3856e-06
16:65897016 C T 1.650814 4.8192e-06
16:65897552 C G 0.984198 1.3927e-05
16:65902516 G A 0.267508 -2.2995e-06
16:65903866 A G 0.586837 3.1306e-06
16:65904741 G A 0.231576 2.8589e-05
16:65904987 T C 0.461601 -8.2833e-06
16:65905297 A G 0.500498 1.9162e-05
16:65906579 C T 0.902428 1.7021e-05
16:65908562 C T 0.536091 4.0375e-05
16:65908727 T C 0.037840 -1.4491e-06
16:65909898 T C 0.042518 3.8954e-05
16:65910358 G A 0.185090 -2.3587e-05
16:65913331 T C 1.015048 2.0327e-05
16:65915458 C T 0.174057 -6.9767e-06
16:65916025 G A 0.312009 -2.8531e-06
16:65916225 C T 0.043025 -7.3301e-06
16:65919524 C A 0.077611 -2.0457e-05
16:65921863 T G 0.158408 3.8126e-06
16:65924518 A G 0.142531 1.7797e-05
16:65925631 C T 0.144877 3.7391e-06
16:65927336 C T 1.926815 -4.7574e-06
16:65933241 C A 0.116947 7.0552e-06
16:65935158 T C 0.163324 -4.6189e-06
16:65937524 T G 1.205886 -1.0803e-05
16:65938609 G T 0.390099 -7.7381e-07
16:65938636 C T 0.236420 1.0528e-05
16:65939689 G A 0.033322 2.3112e-05
16:65941187 C T 0.053884 -5.3579e-06
16:65957870 G C 0.035695 2.5943e-05
16:65966379 A G 0.090809 -2.4493e-05
16:65966429 A G 1.202310 -6.6357e-06
16:65967890 C T 1.023214 -2.0011e-06
16:65974665 T C 0.049294 7.4455e-06
16:65976750 T C 0.276803 1.9236e-05
16:65978616 T G 0.943876 7.1520e-06
16:65978807 T C 0.072467 -1.4476e-05
16:65983470 T G 0.070689 -1.4464e-05
16:65984930 C T 0.185760 -1.2972e-06
16:65985376 A G 0.721289 -6.3387e-06
16:65987872 A G 0.036966 6.9871e-06
16:65995651 C T 0.039231 -4.6109e-06
16:65996588 T G 0.484590 -2.3367e-05
16:65997197 A G 0.056685 -4.8649e-06
16:66000811 G C 0.113982 -5.2746e-06
16:66001124 A G 0.108832 -1.7897e-05
16:66001886 G C 0.049801 3.0875e-07
16:66020279 C A 0.127136 -6.4885e-06
16:66025717 T G 1.013422 3.2028e-05
16:66026153 C T 0.634495 3.4873e-05
16:66030908 A G 0.062856 -1.3391e-05
16:66033032 G A 0.320413 -2.1420e-06
16:66033810 C A 0.953603 3.0395e-05
16:66034648 C T 1.928645 8.8692e-06
16:66041259 G C 0.085023 1.4304e-05
16:66047279 C T 0.039336 -3.6447e-06
16:66047892 T C 0.101322 -9.5748e-07
16:66050397 C T 1.009649 5.3373e-05
16:66051710 A G 0.696800 6.6223e-05
16:66053319 C T 0.237291 1.3116e-05
16:66054665 C T 1.908011 1.3877e-05
16:66056788 T C 0.262385 -5.6612e-06
16:66062381 A G 1.071733 -6.6306e-06
16:66064910 T C 1.769155 7.0392e-06
16:66070613 G A 0.273873 4.6620e-06
16:66075186 A G 0.147678 1.9614e-05
16:66076741 T C 0.033257 -5.9901e-06
16:66085026 A C 0.275290 -1.3356e-06
16:66086813 G C 0.192226 1.7769e-05
16:66091516 A G 1.152125 -1.2009e-05
16:66093488 T C 0.161257 2.4308e-05
16:66095182 A G 0.156783 2.5401e-06
16:66097380 A G 0.032662 -8.9452e-06
16:66099102 G T 0.392017 1.1684e-05
16:66100944 A G 0.025978 1.0174e-06
16:66105763 G A 0.543122 1.0468e-05
16:66123611 G A 0.925000 2.4776e-05
16:66126856 T C 0.670792 2.8748e-05
16:66130308 C T 0.065202 5.8157e-06
16:66132620 T C 0.552692 1.1328e-05
16:66135869 T C 0.074330 -7.0511e-06
16:66138193 A G 0.276892 6.1603e-06
16:66139511 G C 0.807359 -2.5721e-05
16:66139574 A G 0.065630 2.1537e-05
16:66139673 A G 0.090530 1.5050e-05
16:66139945 C A 0.179783 1.3844e-05
16:66140559 G A 0.453145 3.1627e-05
16:66141709 C A 0.249068 -1.8896e-05
16:66144144 G A 0.382922 -2.1229e-05
16:66149808 G A 0.092710 1.2723e-05
16:66153583 A G 0.035708 3.3000e-06
16:66154002 A G 0.109590 1.4366e-05
16:66154291 A G 0.100145 -1.0789e-05
16:66161610 T C 0.025125 9.7058e-06
16:66162229 A G 1.373736 2.5642e-06
16:66162380 T C 0.148824 -1.9356e-06
16:66163581 C T 0.046465 -2.1042e-05
16:66170147 G T 0.080906 7.8982e-06
16:66173566 A G 0.060065 -1.6629e-05
16:66191397 G A 0.249207 -1.4038e-05
16:66191956 C T 1.571439 -7.6013e-06
16:66195296 T G 1.204350 1.4330e-05
16:66197309 T G 0.082072 1.1305e-05
16:66202534 T C 0.076880 2.8299e-05
16:66202769 A G 1.649057 -6.2598e-06
16:66209481 C T 0.032883 -2.7037e-07
16:66210396 C A 0.099996 -2.4967e-05
16:66214115 T C 0.327896 4.3625e-05
16:66217586 G A 0.405130 -1.5287e-05
16:66220598 T C 0.074283 1.9534e-05
16:66229217 G T 0.047462 -1.4491e-05
16:66243171 G A 0.061384 -1.6396e-06
16:66250191 A G 0.067653 -9.4670e-06
16:66260254 A C 0.466989 -2.1667e-05
16:66265260 T G 0.077485 2.6562e-06
16:66267643 A G 1.824896 -1.7999e-05
16:66268560 T C 0.429799 -5.2129e-06
16:66269404 A G 0.092254 9.1727e-06
16:66269895 G T 0.298246 -2.2434e-05
16:66277846 T C 0.324666 -2.3016e-05
16:66279208 G C 0.127133 -7.4827e-06
16:66282156 C T 1.501035 -1.1556e-06
16:66284801 C G 0.181870 9.5278e-06
16:66285286 A G 0.687716 1.0542e-05
16:66285448 A G 0.067021 -1.5189e-05
16:66288158 C T 0.090585 1.3205e-05
16:66290665 T G 0.258434 -1.4836e-05
16:66292649 C T 0.077115 3.1426e-06
16:66292957 C T 1.714802 -1.0925e-05
16:66294764 A G 1.336001 -1.9506e-05
16:66295260 G T 1.849435 -8.1007e-06
16:66295323 A C 0.062761 5.6774e-06
16:66295694 T C 0.209324 -1.6302e-05
16:66297052 A G 0.132675 1.2214e-05
16:66301117 C T 0.045058 -1.5584e-05
16:66306676 G A 0.291647 2.7959e-06
16:66310013 T C 0.030853 3.3510e-06
16:66329342 A C 0.080440 9.9468e-06
16:66331015 A C 0.087528 -1.0610e-05
16:66331351 C T 0.179633 1.7323e-05
16:66342412 C T 0.114390 -1.0692e-05
16:66348812 C T 0.413660 -7.8032e-06
16:66355035 A C 0.251706 5.3170e-06
16:66355486 A G 0.036993 -1.2123e-05
16:66356676 G A 0.180823 -1.7817e-05
16:66359365 T G 0.133100 -1.3090e-05
16:66361514 C T 0.035151 -7.3539e-06
16:66363411 G A 0.203772 1.2345e-06
16:66363723 C A 0.191781 1.3217e-05
16:66372886 C T 0.268236 1.5108e-05
16:66375505 T C 1.933945 -1.1513e-05
16:66378703 C T 0.027382 -1.1147e-05
16:66380144 G A 0.049682 1.5375e-05
16:66383230 G A 0.639360 1.3782e-05
16:66384301 T C 0.042073 -6.6718e-06
16:66387498 T C 0.347792 -1.1301e-05
16:66391749 A C 0.030643 3.8219e-06
16:66394280 C T 0.835217 1.7400e-05
16:66398291 T C 0.245977 -1.7526e-05
16:66398766 C T 1.090959 -3.5013e-05
16:66398845 A G 0.297916 1.4208e-05
16:66400476 G A 0.263466 8.2691e-06
16:66400615 A G 0.091173 1.2422e-05
16:66402515 C T 0.909293 4.1877e-06
16:66403200 T C 0.462352 9.3437e-06
16:66404379 C G 0.057552 1.5810e-05
16:66410284 A G 0.111106 -6.8711e-06
16:66410935 G T 0.030989 -9.5471e-06
16:66411566 G A 0.340594 -6.0627e-06
16:66411905 A C 0.030932 1.7237e-05
16:66412124 G A 0.719712 -1.6717e-06
16:66413195 A G 0.820751 -1.3582e-05
16:66414939 G A 0.284694 2.1953e-05
16:66415314 T C 1.320709 -6.8340e-06
16:66416482 A G 0.650274 -2.5876e-05
16:66432381 C T 0.208946 5.1806e-06
16:66442974 C T 0.043055 2.0199e-05
16:66443438 A G 0.073127 1.0898e-06
16:66444938 C T 0.050351 -1.5028e-05
16:66452616 G A 0.714068 -6.2707e-06
16:66455642 C G 0.333203 2.2378e-05
16:66458859 C T 0.311597 2.6679e-05
16:66461927 A G 0.047533 -3.2656e-06
16:66463060 A G 0.342437 3.9405e-07
16:66468943 A G 0.042226 -2.7306e-06
16:66470822 G A 0.247582 1.5682e-05
16:66476944 T C 0.996376 7.4831e-07
16:66485493 C T 1.331520 1.5564e-05
16:66486830 G A 0.056916 -3.6951e-05
16:66490610 A G 0.040788 -1.0087e-05
16:66490916 G C 0.134643 -1.6717e-05
16:66492656 A G 0.189836 2.1002e-05
16:66502118 C T 0.042539 2.2600e-05
16:66502257 C G 0.041444 -3.5585e-06
16:66518033 T A 0.253858 -2.9270e-05
16:66520785 A G 0.112956 -2.0493e-05
16:66524751 C T 1.926577 -1.6806e-05
16:66527192 A G 0.111395 -2.1228e-05
16:66527680 T C 0.023204 -6.9601e-07
16:66551294 T C 0.192389 -4.0059e-06
16:66554984 A G 0.058365 -9.6888e-06
16:66563089 T G 0.036004 -1.7142e-05
16:66572828 A G 0.316472 1.6093e-05
16:66577715 T C 0.054346 -2.8923e-05
16:66579214 A G 0.070669 -2.2513e-06
16:66585230 C T 0.047193 -1.2980e-05
16:66585710 G C 0.219748 -2.8293e-05
16:66588770 T C 0.887626 1.5475e-05
16:66593067 C G 0.047543 -1.4922e-05
16:66600479 A G 0.226965 -3.5047e-05
16:66604604 A G 0.047139 -1.2890e-05
16:66613525 A G 0.168186 -1.9240e-05
16:66614008 C T 0.213400 -3.3266e-05
16:66614097 C G 0.049780 -1.3222e-05
16:66621639 A G 0.087032 -1.0217e-05
16:66651845 T C 0.048512 -1.5332e-05
16:66653962 C A 0.088052 -3.6953e-06
16:66658130 A G 0.036341 -1.2107e-05
16:66667746 G T 0.036664 -1.2014e-05
16:66686694 A G 0.029973 1.7007e-06
16:66688103 T C 0.122057 -6.6659e-06
16:66696454 T C 0.075371 -9.1329e-06
16:66697811 T C 1.173826 -6.2260e-06
16:66700820 A G 0.051861 3.4220e-06
16:66708481 G A 0.034882 -6.9215e-06
16:66713898 T C 0.047339 -8.5014e-06
16:66727123 G A 1.177114 1.1561e-06
16:66750040 T G 0.097548 -3.4036e-06
16:66757448 C T 0.060561 -2.9243e-05
16:66761616 C T 0.034002 1.1811e-05
16:66765585 G A 0.132644 -1.2913e-05
16:66786276 C T 0.041318 -2.6410e-06
16:66792714 C T 0.658002 4.4219e-06
16:66798186 A G 0.166323 1.1044e-05
16:66834568 T C 0.091153 1.2747e-05
16:66843363 G A 0.346592 -4.5912e-06
16:66848660 C T 0.110579 1.0847e-05
16:66853034 G A 0.691368 -1.0200e-05
16:66858525 C T 0.033390 -9.1003e-06
16:66886777 T C 0.033855 1.1420e-05
16:66889670 T C 0.952474 -1.9927e-05
16:66909030 A G 0.166285 1.1550e-05
16:66911898 G A 0.032492 -4.2734e-06
16:66921264 G A 0.042110 -1.6138e-06
16:66925126 G A 0.028341 2.0783e-05
16:66929373 C T 0.201705 -1.2988e-05
16:66933184 G A 0.061023 1.7127e-06
16:66934410 G A 0.052701 -6.5545e-06
16:66937578 A G 0.120051 -4.3337e-07
16:66939738 T C 0.136700 -4.9889e-06
16:66944482 A G 0.204782 -7.0888e-06
16:66945947 T C 0.032859 -1.2148e-05
16:66948130 A G 0.058416 8.1940e-07
16:66964545 G A 0.066422 -1.8901e-05
16:66967659 A G 0.055285 -1.9613e-05
16:66969176 G C 0.160516 -1.0134e-05
16:66971257 A G 0.118909 9.0357e-06
16:66973381 A G 0.281386 -6.0196e-06
16:66975195 T C 0.034287 3.8519e-06
16:66997756 C T 0.024520 7.6315e-06
16:66999370 G A 0.317615 -1.1102e-05
16:67003618 T C 0.045347 1.0308e-05
16:67006838 A G 0.103769 5.0869e-06
16:67010749 T C 0.124236 3.4230e-07
16:67013084 T C 0.271272 -1.2305e-05
16:67031481 G C 0.061516 -1.8109e-05
16:67037035 G A 0.062366 1.2871e-05
16:67114330 A G 0.062547 1.1968e-05
16:67123841 G A 0.088715 -7.8231e-06
16:67127496 C T 0.030649 5.4644e-06
16:67128148 G A 0.069911 -4.8804e-06
16:67135354 A G 0.139451 4.3416e-06
16:67136991 G A 0.091384 6.2774e-06
16:67144115 A G 0.063383 -2.8610e-06
16:67171862 T C 0.048308 -2.1211e-06
16:67174873 A G 0.033526 1.1134e-05
16:67178973 T C 0.215188 -6.4444e-06
16:67207933 T C 0.134303 8.8948e-06
16:67208109 C G 0.029204 1.5728e-05
16:67213950 A G 0.059079 9.4986e-06
16:67225501 T C 0.134528 1.4014e-05
16:67230390 T C 0.032132 1.0021e-05
16:67230422 T C 0.108006 -8.0502e-06
16:67233243 A G 0.060928 1.4876e-05
16:67233266 C A 0.821608 -7.8733e-06
16:67235672 T C 0.119075 -9.9910e-07
16:67241930 T C 0.065076 1.1930e-05
16:67245855 A G 0.063920 1.2647e-05
16:67260418 C T 0.067102 2.3425e-05
16:67268008 A G 0.078889 3.3222e-06
16:67284945 A G 0.093165 -3.3963e-06
16:67295020 T C 0.029976 -1.3020e-05
16:67298163 G T 0.062696 1.1213e-05
16:67303539 C T 0.066552 -1.4051e-05
16:67304915 G A 0.062526 1.1904e-05
16:67311618 G C 0.150690 1.2688e-05
16:67316600 A G 0.798442 -5.9002e-06
16:67318242 G A 0.214672 -3.4944e-06
16:67319622 G A 0.073198 -1.9282e-05
16:67319752 A G 0.371794 1.8583e-06
16:67320223 A G 0.147508 -2.4047e-06
16:67320920 T C 0.140977 4.6214e-06
16:67322118 C G 0.053360 1.7952e-05
16:67357900 T G 0.045309 8.7397e-06
16:67381383 C G 0.239687 -6.5136e-06
16:67385250 T C 0.079824 -1.1165e-05
16:67386349 G C 0.148062 -2.9044e-06
16:67387817 C T 0.086549 -1.3266e-05
16:67390398 G A 0.163885 1.6261e-06
16:67409180 A G 0.086808 -1.5563e-05
16:67416845 A G 0.088837 8.4076e-06
16:67418060 T C 0.020011 -1.3821e-05
16:67418957 G A 0.085145 -1.4298e-05
16:67420328 G C 1.821992 6.3164e-06
16:67420603 C T 0.691843 -4.0947e-06
16:67421798 G A 0.076221 1.2001e-06
16:67434917 T C 0.058521 4.5955e-06
16:67435401 C A 0.045802 2.3447e-05
16:67435558 A G 0.044742 -6.7238e-06
16:67443359 T C 0.045996 1.5181e-05
16:67459459 C T 0.052007 1.6023e-05
16:67471926 G C 0.155487 -8.2871e-06
16:67478976 T C 0.152448 -1.4565e-05
16:67488877 G A 0.141416 1.1852e-05
16:67489313 A G 0.051473 -1.1724e-05
16:67498390 C G 0.105068 1.1496e-05
16:67499714 C T 0.085414 -1.7420e-05
16:67503807 A G 0.041757 -6.5935e-06
16:67504682 T C 0.029303 -2.8866e-06
16:67506115 T C 0.197316 -6.4294e-06
16:67516945 T C 0.083316 -2.0159e-05
16:67538193 C T 0.086223 -1.7673e-05
16:67559336 A G 0.146522 6.4259e-06
16:67572534 A G 0.031989 1.1469e-05
16:67578396 T C 0.080202 -4.1502e-06
16:67605125 A G 0.050484 1.5659e-05
16:67605794 T C 0.258475 -1.1609e-05
16:67623334 G T 0.085557 -1.0855e-05
16:67636431 A G 0.022432 1.0270e-06
16:67658146 A G 0.042212 -4.6071e-06
16:67660902 A G 0.087627 -1.2010e-05
16:67666095 G T 0.067398 -2.5522e-05
16:67677001 T C 0.155827 -3.1292e-06
16:67677877 C T 0.023394 -2.8114e-06
16:67680806 A G 0.120459 2.0666e-05
16:67685900 T C 0.025475 -6.2476e-06
16:67689752 T C 0.099533 -2.3456e-05
16:67691668 G A 0.935114 -2.6076e-05
16:67696365 A G 0.084006 -1.8684e-05
16:67697922 T C 0.057120 1.0667e-05
16:67699054 A G 0.027882 -5.1488e-06
16:67708897 G A 0.291467 -3.1030e-05
16:67727069 G A 0.598121 -4.4487e-06
16:67738625 G C 0.052728 5.6237e-06
16:67743424 A G 0.031666 -2.5200e-06
16:67764626 T G 0.092672 -2.0106e-05
16:67789229 C T 0.022952 1.2312e-05
16:67792439 T C 0.092383 -1.9268e-05
16:67824465 G A 0.062373 -4.5744e-06
16:67827734 T C 0.021847 -7.0941e-06
16:67834585 A G 0.060411 2.5154e-05
16:67847341 A G 0.090921 -2.5264e-05
16:67850700 T C 0.547997 -2.8078e-07
16:67863451 C T 0.871810 -1.9816e-05
16:67865073 A G 0.097687 -2.4504e-05
16:67867739 T G 0.083656 -1.8808e-05
16:67881989 G T 0.040913 -4.7577e-06
16:67891074 C A 0.080151 -3.5425e-06
16:67894626 C G 0.083075 1.2118e-05
16:67902070 A G 0.222240 -1.4071e-05
16:67909150 A G 0.137608 -2.5085e-05
16:67911517 C T 0.329341 -3.7672e-05
16:67920049 A G 0.223324 -1.5925e-05
16:67928042 A G 0.230205 -1.7588e-05
16:67931112 T A 0.335073 1.3667e-05
16:67934780 T C 0.023075 9.6263e-06
16:67936863 A G 0.023758 1.7762e-05
16:67950613 T C 0.728208 3.0036e-05
16:67964203 C T 0.330602 -3.1804e-05
16:67971380 T C 0.083789 -1.7646e-05
16:67973953 A G 0.093240 -1.9209e-05
16:67976320 T A 0.069877 -4.6842e-06
16:67991972 T C 0.134313 -2.7500e-05
16:67997920 C T 0.242044 -1.7960e-05
16:67998850 A G 0.029517 -4.9044e-06
16:68013471 C T 0.373355 -1.8579e-05
16:68017456 A G 0.045609 6.4588e-06
16:68024995 A G 0.279853 -1.0619e-05
16:68055495 C G 0.260450 -2.0824e-05
16:68060474 T C 0.197023 -9.5619e-06
16:68100461 T C 0.902656 -2.1347e-05
16:68105474 C A 0.351899 -3.0194e-05
16:68106900 G T 0.041281 -5.5101e-06
16:68108898 T C 0.023520 -7.9300e-06
16:68120057 C T 0.020321 -1.1877e-05
16:68123086 T G 0.030150 -6.3759e-06
16:68153382 C G 0.346520 -2.2985e-05
16:68153492 G A 0.066514 7.8114e-06
16:68165961 C G 0.060918 -1.2396e-05
16:68185160 A G 0.321909 -2.0945e-05
16:68206844 A G 0.255905 -1.2506e-05
16:68211763 G A 0.037435 6.3503e-06
16:68218336 A G 0.902762 -1.8112e-05
16:68225515 A G 0.200389 -1.0926e-05
16:68227973 C T 0.091693 2.7257e-06
16:68243486 T G 0.349325 -2.6397e-05
16:68256622 G T 0.025359 -8.8895e-06
16:68261092 C T 0.045221 8.3701e-06
16:68275516 C A 0.328766 -2.2557e-05
16:68280317 A G 0.226568 -1.4532e-05
16:68286002 A C 0.062924 2.0184e-06
16:68289739 T C 0.046918 -1.2101e-06
16:68292556 T C 0.033124 1.4075e-05
16:68295598 G A 1.196282 1.1248e-05
16:68316015 A G 0.099193 -7.2950e-06
16:68317345 T C 0.029017 9.6912e-07
16:68326200 C A 1.462019 -5.3174e-06
16:68332747 A G 1.125355 5.0568e-06
16:68337948 C T 0.152060 1.1923e-05
16:68339074 A G 0.022466 6.8826e-06
16:68344363 C A 0.222427 -8.6081e-06
16:68344696 T C 1.195248 8.9428e-06
16:68346625 A G 1.101757 1.2543e-05
16:68351922 G A 0.031737 -1.2248e-05
16:68358788 G A 0.036130 7.8977e-06
16:68361498 T C 0.045340 -6.2237e-07
16:68362654 A G 0.173949 1.4781e-05
16:68371913 G C 0.074779 -1.4084e-05
16:68371980 G A 0.261113 5.9116e-06
16:68378749 A G 1.195449 1.3186e-05
16:68381516 A G 0.229991 -7.3806e-06
16:68382447 C T 1.117474 1.9891e-05
16:68383047 C G 0.297121 -8.8585e-06
16:68383519 A C 1.104041 2.0402e-05
16:68384010 G A 1.429826 1.3293e-05
16:68394705 T C 0.050773 -2.2618e-05
16:68395522 T C 0.089854 -7.5441e-06
16:68409163 G A 0.203649 -8.4815e-06
16:68411755 A G 0.060724 1.1786e-05
16:68421601 T C 0.058317 -2.6413e-05
16:68421668 G A 1.011893 1.0603e-05
16:68428089 C T 0.125134 -3.3098e-06
16:68429047 T A 0.690120 4.2716e-06
16:68431359 T C 0.037979 -1.7806e-07
16:68431756 C T 1.536893 1.8304e-05
16:68433045 C T 1.602982 1.6851e-05
16:68460215 C T 1.580883 -4.6723e-07
16:68467435 A G 0.025193 -2.1056e-05
16:68470923 T C 0.043565 3.2753e-06
16:68498260 T G 0.028531 4.8821e-06
16:68503203 G A 0.483390 -3.5682e-05
16:68515054 A C 0.047462 1.1244e-05
16:68516433 A G 0.047101 6.3045e-06
16:68525394 A G 0.030942 -2.0188e-05
16:68531258 G A 1.618713 3.2887e-06
16:68537195 G A 0.052044 1.4262e-07
16:68546472 T C 1.407673 1.2423e-05
16:68548709 A G 0.094835 7.9288e-06
16:68552277 T C 1.350892 1.7564e-05
16:68555091 G A 0.087549 -1.3795e-05
16:68573347 A G 0.082320 9.4161e-06
16:68574225 G C 0.097181 3.3427e-05
16:68581695 T A 0.038299 -1.1945e-05
16:68586504 C G 0.221855 2.5645e-05
16:68589433 A G 1.531841 4.3003e-05
16:68596509 C T 1.215712 4.0141e-05
16:68597030 T C 0.026862 -3.6148e-06
16:68600351 T C 0.295591 -7.0498e-06
16:68617127 C A 0.027658 -3.4382e-05
16:68647285 G C 0.029065 1.8425e-06
16:68660565 T C 1.531334 3.6560e-05
16:68663830 G A 1.067248 2.4958e-05
16:68671379 A G 0.189713 -1.9434e-05
16:68674788 A G 1.497217 3.7981e-05
16:68689419 A G 1.513693 3.2787e-05
16:68692479 T C 0.042331 1.3676e-05
16:68698153 A C 0.805190 1.2294e-06
16:68698233 G A 0.414435 6.6396e-06
16:68699511 G T 0.031098 -1.0736e-05
16:68719113 A G 0.161196 -2.2492e-05
16:68721470 C T 1.235648 7.8911e-06
16:68721533 C G 0.845199 -1.8549e-05
16:68730515 A G 0.054220 -8.1630e-06
16:68731806 C T 1.936926 -1.3438e-05
16:68732977 A G 0.549785 -2.7824e-05
16:68734249 A G 0.119422 -2.0676e-06
16:68735148 T G 0.079107 2.9354e-05
16:68740189 T C 1.776764 -1.5003e-05
16:68748958 C T 1.827204 -1.6628e-05
16:68758568 A C 0.179983 -1.6248e-05
16:68760442 T G 0.032067 2.6356e-05
16:68774168 T C 1.779549 -1.1027e-05
16:68787224 C T 0.036993 3.0293e-05
16:68788331 G A 0.162763 -3.2459e-05
16:68792589 C A 0.089079 -6.3574e-06
16:68803295 T C 0.023024 6.4048e-06
16:68820946 A G 0.584334 -2.9296e-05
16:68824220 C A 0.600932 -2.5189e-05
16:68824965 C T 0.045204 8.8383e-06
16:68826455 A G 0.059052 2.0059e-05
16:68830473 G A 0.718009 -1.1098e-05
16:68839263 T G 1.030194 -1.5538e-06
16:68840588 G A 0.635372 -1.8727e-06
16:68850783 G A 0.078101 -2.4447e-05
16:68853671 T C 0.843278 -2.4054e-05
16:68857000 A G 0.293741 2.2740e-05
16:68857441 C T 1.258053 -1.1205e-05
16:68863314 C T 0.164630 -2.8223e-05
16:68863752 A G 0.133613 1.0311e-05
16:68878283 G A 0.022663 1.7167e-05
16:68881495 T C 1.201008 -1.3582e-05
16:68885393 G A 0.459245 2.3601e-06
16:68895754 G C 0.037456 2.5561e-05
16:68903890 A G 0.243468 3.9140e-06
16:68922220 A G 0.063264 -3.1445e-06
16:68924463 A G 0.020198 6.5539e-06
16:68934638 C T 0.036851 1.9966e-05
16:68952268 A G 0.165153 -3.5868e-05
16:68956625 G A 0.125447 7.5762e-06
16:68962499 G A 1.061000 1.0788e-05
16:68985420 T C 0.655686 8.1822e-06
16:69017213 G A 0.225116 -1.0361e-05
16:69019279 A G 0.142507 1.9122e-05
16:69036291 A G 0.052779 -3.3854e-06
16:69043464 T C 0.158371 -5.4269e-05
16:69062879 G A 0.085002 -9.9760e-06
16:69067538 C T 0.874887 -8.0123e-07
16:69070476 T C 0.059905 -8.5900e-06
16:69087491 G T 0.208372 -1.5511e-05
16:69091218 T C 1.294251 1.0307e-06
16:69098998 C T 0.207512 -1.4875e-05
16:69103498 C T 1.934632 3.0644e-06
16:69127763 G T 0.035810 4.0273e-06
16:69127806 G A 0.030915 -7.3942e-06
16:69135049 A C 1.153577 2.3106e-05
16:69143577 G A 0.851520 -1.2334e-05
16:69149310 A G 0.025621 1.5378e-07
16:69159533 G A 0.450028 1.9952e-05
16:69163660 G C 0.082378 2.7450e-06
16:69165972 A G 0.080185 -1.3726e-05
16:69176856 C A 0.108539 -1.8875e-05
16:69191542 G T 0.023251 1.5287e-06
16:69192772 T C 0.115978 -1.7771e-05
16:69201050 T C 0.075867 -1.7977e-06
16:69206127 A G 0.032733 -5.6684e-06
16:69210661 T G 0.654826 3.9943e-05
16:69213290 G A 0.317224 4.8101e-05
16:69227779 C G 0.648343 4.9395e-05
16:69242847 A G 0.022231 -1.4681e-06
16:69249320 T C 0.067650 1.9274e-05
16:69274552 C A 0.023377 3.8325e-06
16:69279475 G A 0.058321 3.5866e-05
16:69281595 A C 0.024948 3.4116e-06
16:69317334 T C 0.089545 -1.8253e-05
16:69317807 C G 0.516076 5.7510e-05
16:69325014 G C 0.140770 -5.6377e-06
16:69342268 T G 0.052881 -5.7866e-07
16:69349785 C T 0.660473 4.6149e-05
16:69355218 T C 0.025828 2.1056e-06
16:69356694 T C 0.240000 1.3894e-05
16:69357406 A G 0.081599 -1.6433e-05
16:69358023 T C 0.056947 -2.3229e-05
16:69364030 A G 0.134504 -2.4267e-06
16:69368114 A G 0.030864 -9.1767e-07
16:69372927 C T 0.661922 4.9455e-05
16:69376686 T C 0.648690 6.3009e-05
16:69377499 C T 0.173836 -5.9024e-06
16:69377553 G A 0.596274 -3.1557e-05
16:69385641 G A 0.089055 -1.0971e-05
16:69395434 G A 0.592045 -1.8953e-05
16:69395789 A G 0.096110 7.2978e-06
16:69397393 C T 0.670129 -2.5913e-05
16:69401937 A G 0.575049 4.3263e-05
16:69406787 A C 0.030697 8.5228e-06
16:69407915 T C 1.948275 -9.9725e-06
16:69416659 C T 0.057222 3.4119e-05
16:69420673 C A 0.060432 4.2779e-07
16:69426965 T A 0.152764 6.1033e-07
16:69432027 T C 0.022476 -4.3782e-05
16:69436618 G T 0.081208 -4.6117e-06
16:69446284 T C 0.194211 -3.8785e-06
16:69460794 C G 0.058232 -3.2178e-05
16:69465311 T C 0.117511 1.3129e-05
16:69466637 G A 0.033662 -5.1993e-06
16:69477476 A G 0.105656 -4.6796e-06
16:69478526 A G 1.670615 1.0495e-06
16:69482257 T C 0.091278 1.3121e-05
16:69488184 A G 0.238770 3.5586e-05
16:69489613 A G 0.190319 4.8721e-07
16:69493633 C T 0.156501 -1.5943e-06
16:69493875 T C 0.077247 7.4196e-07
16:69500394 A G 0.877552 -2.5468e-05
16:69500533 T G 0.117430 3.2004e-05
16:69503668 G A 0.077060 5.2366e-06
16:69508496 G A 0.349784 -1.3411e-06
16:69514644 A G 0.196884 1.9910e-05
16:69516168 T C 1.163871 -8.7227e-06
16:69519790 A C 0.437816 -7.5314e-06
16:69524034 A C 0.032693 1.8614e-07
16:69525697 T C 1.393856 1.7462e-05
16:69530389 G T 0.158088 3.9160e-06
16:69530757 A G 0.790500 1.0085e-05
16:69531633 T C 0.103287 -2.3637e-07
16:69532492 T C 0.171008 2.2602e-06
16:69534403 A G 0.054826 3.8303e-06
16:69534636 G A 0.780014 -1.7626e-06
16:69540893 T C 0.292956 -2.7002e-06
16:69540921 G A 0.040794 -5.4660e-06
16:69541418 G A 0.439869 6.8589e-06
16:69542541 A G 0.058633 -8.5883e-06
16:69545513 A G 0.653470 -3.8936e-06
16:69547016 C G 0.324387 -6.0343e-06
16:69554065 G T 0.539021 6.2873e-06
16:69554981 G A 0.220890 6.0203e-07
16:69556948 A C 0.383874 5.2474e-06
16:69557843 A C 0.174214 -5.7701e-05
16:69566679 C T 0.152275 3.2885e-05
16:69568093 T C 0.148603 -1.1847e-07
16:69575238 A G 0.458565 4.6856e-05
16:69575357 A G 0.172249 -1.0192e-05
16:69582104 G A 0.377044 4.4084e-06
16:69586228 T C 0.129873 -1.7012e-05
16:69588572 C T 0.816505 -6.7678e-05
16:69588940 G A 1.961963 -1.8829e-06
16:69598657 A T 0.103202 2.5360e-05
16:69631342 A G 0.061829 3.1966e-06
16:69634727 G C 0.116458 3.9092e-05
16:69640844 T C 0.151727 -1.3756e-06
16:69665871 A G 0.059544 -3.0999e-05
16:69677479 G T 0.037072 7.5359e-06
16:69705121 G A 0.338942 1.1314e-05
16:69707645 A C 0.373131 4.0244e-06
16:69724465 A G 0.064467 1.5747e-05
16:69743760 G A 1.721782 -2.1131e-05
16:69745145 A G 0.364148 6.1695e-06
16:69748869 A G 0.088351 1.4894e-05
16:69751348 T C 0.051174 -1.5904e-05
16:69753148 T C 0.024900 1.5063e-06
16:69753259 G A 0.039829 -1.8473e-05
16:69755937 A T 0.036616 -1.4069e-05
16:69761563 T C 1.757358 -1.8842e-05
16:69770861 C G 0.028287 -9.7317e-06
16:69776377 A T 0.116172 3.1250e-05
16:69776680 T C 0.110634 1.7789e-05
16:69779974 A G 0.054812 -9.2535e-06
16:69782855 T C 1.174826 -9.7411e-06
16:69791266 G T 0.432818 2.0818e-05
16:69793463 A C 0.833344 -5.0269e-05
16:69797847 C G 0.039118 -2.5796e-05
16:69798496 A G 0.035923 -1.5346e-05
16:69802056 T C 0.210092 5.3281e-06
16:69802672 T C 0.377839 1.9920e-05
16:69815000 G A 0.063417 1.3023e-05
16:69844285 A G 0.068051 -8.9338e-06
16:69862766 A G 0.025386 -1.1960e-05
16:69868972 G A 0.063356 1.9562e-05
16:69869003 G A 1.761910 -1.5450e-05
16:69873831 T C 0.134446 2.6675e-05
16:69880293 C T 0.758514 3.4299e-05
16:69882662 G A 0.115594 3.6478e-06
16:69882977 T C 0.248071 7.6816e-06
16:69887689 T A 0.087664 6.9835e-06
16:69893719 T C 0.054526 -1.1329e-05
16:69893821 T C 0.063142 1.2443e-05
16:69896527 G A 0.862443 3.7616e-05
16:69903803 T C 1.829013 1.1683e-05
16:69905213 C G 0.203425 -5.8275e-06
16:69916707 T C 0.069095 -8.5229e-06
16:69917682 T G 0.156752 -3.2619e-06
16:69917740 T C 1.154627 3.3169e-05
16:69918758 A G 0.032135 -3.0241e-06
16:69923344 T C 0.027851 1.1361e-05
16:69924100 G A 0.030918 -1.2297e-05
16:69924219 G A 0.107292 2.9949e-05
16:69933741 T C 0.060435 6.3623e-06
16:69940361 A G 0.772695 4.3332e-05
16:69941842 C T 0.078084 -3.7071e-06
16:69942527 A G 0.060653 -1.8368e-05
16:69948949 A G 1.356393 4.2282e-05
16:69951291 G A 1.354319 4.1430e-05
16:69955377 T C 0.076962 5.9176e-06
16:69955419 T C 0.070111 -1.5005e-05
16:69957786 A G 0.055482 2.6749e-05
16:69960492 A G 1.470076 2.2964e-05
16:69960994 G T 0.666807 9.6297e-06
16:69965021 T C 0.106615 7.7198e-06
16:69966378 C G 0.039122 -1.8186e-05
16:69970529 G A 1.471467 2.1640e-05
16:69973825 A G 0.690745 2.0339e-06
16:69974632 A C 0.079287 1.4309e-05
16:70045990 G T 0.042090 7.3688e-06
16:70049445 G C 0.068211 -2.8553e-06
16:70057959 G T 0.769944 1.1559e-05
16:70062095 T G 1.560440 9.8098e-06
16:70070037 A G 0.125113 2.0467e-06
16:70104902 C T 1.563225 8.7167e-06
16:70109499 T C 0.790680 -4.1700e-06
16:70115519 A G 0.325441 -1.0587e-08
16:70124348 T G 0.069941 -2.7856e-06
16:70125154 C T 0.777975 1.2601e-05
16:70148508 A G 0.774622 1.3283e-05
16:70286631 A T 0.027369 4.8898e-05
16:70295047 A G 0.021021 -2.5165e-06
16:70303580 A G 0.995012 3.5289e-06
16:70311944 G C 0.022697 4.5979e-07
16:70312561 C T 0.020732 4.2246e-06
16:70330550 A G 0.091540 -7.6733e-07
16:70335052 T C 0.147433 1.3508e-05
16:70342882 T C 0.067541 1.0960e-06
16:70342990 A G 0.041991 -4.8267e-06
16:70358495 G A 0.029565 -3.1403e-06
16:70368909 A G 0.233748 3.6983e-06
16:70384434 T C 0.067578 2.2312e-07
16:70401395 G A 1.571650 1.8128e-05
16:70413237 A G 0.171847 -5.2849e-06
16:70414185 C T 0.037684 -4.4652e-06
16:70426213 T C 0.054560 2.7381e-06
16:70427625 T G 0.775170 -1.5964e-06
16:70438459 C T 0.146362 1.2060e-05
16:70442408 T C 0.991966 1.0764e-05
16:70445583 C T 0.030782 -1.4066e-05
16:70450739 T C 0.070176 -8.7292e-06
16:70453111 A G 0.148389 1.3224e-05
16:70453774 T G 0.023408 -2.8255e-05
16:70459938 A G 0.924051 -9.2205e-06
16:70461940 A G 0.155368 4.3199e-06
16:70464818 T C 0.234714 3.0241e-06
16:70472364 A G 0.021949 4.9099e-06
16:70477723 G A 0.070057 -3.4277e-05
16:70487725 A G 0.035929 1.0531e-06
16:70497466 T C 0.073083 -1.8518e-05
16:70512349 A G 0.031034 1.2263e-05
16:70513010 T C 0.139032 1.8098e-05
16:70516109 A G 0.937766 -1.8945e-05
16:70517641 A G 0.138964 -1.0068e-05
16:70543083 A G 0.056087 1.3170e-05
16:70548297 A G 1.863283 1.6010e-05
16:70553382 C G 0.847797 1.7439e-05
16:70556470 T C 0.153424 1.3914e-05
16:70558039 G A 0.846270 1.8461e-05
16:70566319 G A 0.053721 -1.4483e-07
16:70578817 A C 0.028191 8.2844e-06
16:70587824 C T 0.069173 7.7153e-07
16:70588281 G A 0.132246 2.4737e-05
16:70590898 T C 0.033713 -1.9172e-05
16:70600664 C T 0.092972 -1.2306e-06
16:70628043 C A 0.846886 1.2945e-05
16:70640405 C G 0.147722 1.1316e-05
16:70642437 T C 0.816287 1.4356e-05
16:70661986 C T 0.920998 -1.4595e-06
16:70666410 A G 0.699911 -5.7446e-06
16:70669103 G C 0.054193 4.2184e-05
16:70670405 A C 0.075279 2.5723e-06
16:70682694 A G 1.007891 -2.6953e-06
16:70682859 T C 0.089619 -1.6062e-05
16:70684005 C G 1.971747 7.9741e-06
16:70685625 A G 0.029708 1.0883e-05
16:70686576 G C 0.197343 -1.4540e-05
16:70690064 T C 0.021895 4.7299e-06
16:70690989 C G 0.979465 -2.1613e-05
16:70693063 C G 1.939578 8.0004e-07
16:70693394 G C 0.038897 6.7220e-06
16:70694000 A C 0.241591 -1.3953e-05
16:70696272 C T 0.184080 -9.6862e-06
16:70696367 T C 1.325366 1.8436e-06
16:70696626 G A 0.455957 7.6681e-06
16:70718015 T C 0.033230 -1.9495e-06
16:70722940 C A 1.063590 2.0152e-06
16:70729448 C T 0.025611 9.4382e-07
16:70733138 A G 1.280397 -1.1523e-05
16:70737651 A G 0.028222 -3.1084e-06
16:70739949 G A 0.102630 4.9072e-06
16:70743025 T C 0.149021 3.0861e-05
16:70749513 A G 0.029918 3.5980e-05
16:70750912 G A 1.909344 1.2648e-05
16:70752139 A G 0.156184 -4.2303e-06
16:70756066 T C 0.874693 -4.0551e-06
16:70757555 T C 0.165357 1.6736e-05
16:70757906 C T 0.546576 2.5640e-05
16:70762114 A G 0.022204 9.3981e-06
16:70762995 A G 0.043508 -1.3099e-07
16:70771194 T C 0.055818 2.6824e-05
16:70782922 G A 0.522172 2.7616e-05
16:70783098 T C 0.149167 -3.3489e-06
16:70789197 A G 0.039955 -9.0677e-06
16:70793017 A G 1.281522 -1.4058e-05
16:70794031 T C 0.638976 -2.1010e-05
16:70799735 G A 0.123883 3.2592e-08
16:70802116 A G 0.132443 1.8110e-05
16:70805349 C A 0.201018 5.8158e-06
16:70806339 C G 0.104885 -6.8252e-06
16:70807019 T C 0.125399 9.0419e-06
16:70808234 A G 0.196557 8.0562e-06
16:70813292 T G 0.051025 2.8788e-05
16:70815545 A G 0.359909 2.0833e-05
16:70818557 G A 0.058307 1.4772e-06
16:70823505 A G 1.483632 1.2487e-05
16:70825649 C T 0.085733 -2.2472e-05
16:70830299 C T 0.223253 2.6293e-06
16:70833504 G C 0.035181 -8.3857e-06
16:70837619 T G 0.088161 -2.8201e-05
16:70900111 T C 0.025329 -1.0119e-05
16:70900370 C T 0.178844 -3.9558e-07
16:70935848 C T 0.021443 1.9234e-05
16:70937205 T C 0.086253 2.0670e-05
16:70972595 C T 1.519014 1.9736e-05
16:70995845 T C 0.810382 -6.1220e-07
16:70999095 C T 0.648703 -2.2487e-06
16:71004735 A G 0.161094 -4.1608e-06
16:71015329 T G 0.641706 1.3169e-06
16:71070698 A G 0.129781 -1.5217e-05
16:71081231 C T 0.958662 -9.2635e-06
16:71107224 G A 0.630980 1.0294e-05
16:71173384 G A 0.144632 1.3238e-05
16:71206836 G A 1.133331 -8.7342e-07
16:71209731 T C 0.029347 1.2977e-05
16:71220755 G A 0.121564 4.8939e-06
16:71225177 C T 0.148351 1.5447e-05
16:71244275 G A 0.170287 -2.1753e-05
16:71246735 T C 0.046476 -4.4716e-06
16:71254533 T C 0.636579 -3.0989e-06
16:71264561 G A 0.226850 1.5369e-05
16:71288327 G A 1.920784 5.5841e-07
16:71292643 A G 0.107166 4.6572e-06
16:71318001 T G 0.347040 1.1028e-05
16:71318577 C T 0.501535 3.7199e-06
16:71319539 T C 1.312284 3.0953e-06
16:71319646 A G 1.921247 3.5135e-06
16:71337203 G A 0.033570 -4.6098e-06
16:71344197 G A 0.064413 -1.6086e-06
16:71346949 A G 0.091537 8.9883e-07
16:71350049 T C 0.840164 -4.7985e-06
16:71356135 C T 0.261225 -4.5636e-06
16:71358107 C T 0.044470 5.5002e-06
16:71363421 C A 1.927247 1.1811e-05
16:71373230 A G 1.380549 2.4234e-05
16:71378706 A G 0.195823 -2.2301e-05
16:71384884 A G 0.620046 -3.2343e-05
16:71386740 T G 0.101553 -1.1319e-05
16:71387962 C A 0.684095 1.2277e-05
16:71388627 G A 0.217041 2.6456e-05
16:71390460 A G 0.027035 -1.2585e-05
16:71402607 C T 0.274032 -1.9225e-05
16:71407198 A G 0.762424 1.6665e-05
16:71411636 A G 0.269436 -1.9123e-05
16:71426861 C T 0.158513 1.4923e-05
16:71427106 A C 0.626288 2.4640e-05
16:71428304 G A 0.338293 1.9833e-05
16:71432416 C T 1.681807 5.7413e-06
16:71437135 T C 0.099523 -2.0960e-06
16:71438162 C T 0.028331 2.4560e-06
16:71438393 A G 0.024849 -1.4208e-05
16:71439172 A T 0.371495 1.1349e-05
16:71446856 G T 0.221889 -2.8016e-05
16:71449362 T G 0.117746 -1.4438e-05
16:71454264 G A 0.247388 1.4147e-05
16:71455852 A G 0.348217 1.2186e-05
16:71459146 T G 0.888659 1.2800e-05
16:71487206 C T 1.364611 -1.4149e-05
16:71487952 T G 0.332574 2.5103e-06
16:71493214 A G 0.090153 2.8218e-05
16:71508023 C A 0.692296 -6.1224e-06
16:71508501 C T 0.320494 4.4820e-06
16:71509779 T C 0.063471 -1.6690e-05
16:71513034 A C 1.038248 -1.4934e-05
16:71524899 C T 0.061411 -1.5914e-05
16:71541641 C A 0.796225 -1.1256e-05
16:71560153 C T 0.247001 3.7053e-05
16:71565056 A G 0.196255 -2.1554e-05
16:71570847 A G 0.021908 -1.6936e-05
16:71571282 G A 0.036874 4.7919e-06
16:71572790 T C 0.029092 7.7872e-06
16:71573818 G A 0.223974 -1.8539e-05
16:71576157 T G 0.065368 -9.0978e-06
16:71579667 C A 1.462624 1.2888e-05
16:71580264 G A 0.036626 -4.5941e-06
16:71598738 C A 0.118885 1.5206e-06
16:71602471 C T 0.199114 -8.1409e-06
16:71609856 T C 0.131169 -2.1200e-05
16:71610276 A G 0.329752 2.6746e-05
16:71626246 G C 0.101315 2.0564e-05
16:71634811 T A 1.312301 3.6495e-05
16:71641395 C T 0.760921 -1.4212e-06
16:71660404 A G 0.589995 4.4262e-05
16:71663532 T G 0.110294 -1.9568e-05
16:71674405 A T 0.040203 3.8364e-05
16:71674882 G C 0.718977 3.8107e-06
16:71679057 T C 1.654442 9.0169e-06
16:71682830 T C 0.171711 -4.0701e-05
16:71683718 G A 0.297117 3.2512e-05
16:71686754 T C 0.030843 -2.7433e-06
16:71693040 C T 0.228131 2.3216e-05
16:71705908 T C 0.284246 1.1246e-05
16:71710428 A G 0.110470 -9.9915e-07
16:71731485 C T 1.645171 4.0442e-06
16:71759672 G A 0.188054 -9.4674e-06
16:71763779 A C 0.165374 -4.9986e-05
16:71773190 T G 0.349760 -3.2592e-05
16:71790166 A G 1.675987 1.1151e-05
16:71791429 T A 0.958934 1.3089e-06
16:71815913 T C 1.677044 7.1541e-06
16:71825998 A G 0.717162 6.9019e-06
16:71826025 C T 0.104973 -6.7664e-08
16:71840526 T C 0.048060 -9.5985e-06
16:71841850 C T 0.038319 -1.4045e-05
16:71845152 A C 0.103746 1.8259e-05
16:71847305 G T 0.065236 2.5985e-06
16:71863880 A G 0.041304 6.9308e-06
16:71881640 T G 0.192114 -2.6703e-05
16:71885423 G A 0.441855 -3.5099e-06
16:71899142 T C 0.063631 5.2809e-05
16:71906179 G T 0.047288 -1.5137e-05
16:71914194 C T 0.037663 -2.0211e-05
16:71918675 C T 0.548031 2.5253e-05
16:71929477 A G 0.028627 2.8952e-05
16:71930105 A C 0.203173 8.3454e-06
16:71931995 C T 0.110712 -7.1084e-06
16:71943511 G A 1.474289 3.7446e-05
16:71955085 T C 0.227557 2.2104e-06
16:71956505 A G 0.022129 1.4043e-06
16:71961535 C A 0.045711 -1.4671e-05
16:71967927 T C 0.530393 1.3490e-05
16:71980628 A C 0.021361 -3.3219e-06
16:71983772 C G 0.711872 1.3343e-05
16:71986995 A G 0.938290 1.3707e-05
16:71988106 T C 1.465004 3.4337e-05
16:72003732 T C 0.467323 2.5447e-05
16:72003952 C G 0.467102 2.0372e-05
16:72007399 T C 1.050192 -2.9907e-06
16:72009676 G T 0.325625 2.9528e-05
16:72013539 C T 1.551506 3.1778e-05
16:72020134 C T 1.050035 -6.6024e-06
16:72020323 G A 1.552029 3.1188e-05
16:72025099 T C 0.150221 2.0114e-05
16:72028079 T C 0.054217 -2.1034e-05
16:72028612 G A 0.747434 2.1399e-05
16:72030074 C T 1.192318 1.0727e-05
16:72031172 C T 0.044667 -2.0791e-05
16:72032231 A T 0.631599 -9.4364e-06
16:72033801 T G 0.380916 -7.3159e-06
16:72035477 T C 0.123927 1.3082e-05
16:72042682 C A 1.036817 -1.0014e-05
16:72059840 T C 0.033791 -3.6836e-05
16:72060089 C T 0.032699 -2.3878e-05
16:72066879 T C 0.292868 7.8460e-06
16:72069740 T C 0.036568 2.4807e-05
16:72076995 T C 0.083778 4.2116e-05
16:72094348 A G 0.116675 -5.6638e-06
16:72103769 A G 0.115665 -4.3642e-07
16:72107660 A G 0.044762 -2.7789e-05
16:72107865 T C 0.127799 7.5817e-06
16:72108093 A G 0.376639 4.9359e-05
16:72113914 T C 0.087307 1.2427e-05
16:72114002 T C 0.388518 -3.0989e-05
16:72119422 C T 0.039605 -3.3844e-05
16:72123423 A C 0.060248 -1.3988e-05
16:72124157 G A 0.740821 1.1601e-05
16:72130103 G C 0.051949 -2.1041e-05
16:72130125 C T 0.107394 -3.6754e-05
16:72133211 A G 0.794008 3.4681e-06
16:72133789 A G 0.020569 9.6682e-06
16:72136549 A G 0.020307 8.3085e-06
16:72141640 T C 0.023993 3.5200e-05
16:72143414 A G 0.044738 -2.8745e-05
16:72147186 T C 0.293201 2.0253e-05
16:72156842 G T 0.781429 1.0166e-05
16:72158477 T C 0.221434 2.9062e-05
16:72162966 T G 0.312688 5.1367e-06
16:72164945 T C 0.035487 -2.8844e-06
16:72176640 T C 0.028457 -4.9678e-06
16:72184566 T C 0.311777 9.7201e-06
16:72184629 T C 0.199308 -9.9428e-06
16:72188376 C T 0.048577 -7.3425e-06
16:72199122 T C 0.261140 7.6425e-06
16:72219984 C T 0.744211 2.5677e-06
16:72225574 A C 0.221121 2.6625e-05
16:72228506 C A 0.395338 -4.7062e-06
16:72229532 C T 0.331670 1.1875e-05
16:72230112 T C 0.385672 -6.6885e-06
16:72230261 A G 0.973940 6.9870e-06
16:72239073 A G 0.140606 -1.8389e-05
16:72239644 C T 0.095358 -8.3311e-06
16:72248910 C T 0.043477 1.3720e-05
16:72250217 G T 0.325669 4.3191e-06
16:72251074 C A 0.260569 9.3497e-06
16:72255577 G A 0.146665 3.0108e-06
16:72259192 G T 0.095770 -3.8116e-05
16:72259756 C G 0.065691 -7.8714e-07
16:72260693 A G 1.182101 -1.3072e-06
16:72272485 T C 0.029612 9.6560e-06
16:72276483 C T 0.096579 1.5388e-06
16:72281792 C T 0.154111 -1.5274e-06
16:72283147 T G 0.377856 1.0836e-05
16:72292941 C G 0.171718 -3.4508e-05
16:72296593 C T 0.033339 2.9076e-05
16:72302691 A C 0.021973 -1.6498e-05
16:72302940 T G 0.586755 -2.6404e-06
16:72312727 G A 0.157850 3.6260e-05
16:72318263 G T 0.060439 1.7318e-05
16:72323298 G A 0.648921 -3.3883e-06
16:72325673 A G 0.038785 -3.0732e-05
16:72327495 G T 0.403692 2.2227e-06
16:72332825 C T 0.079352 3.3195e-06
16:72333346 C T 0.039462 1.3432e-05
16:72334538 T C 0.385781 -2.5023e-05
16:72341370 C T 0.021970 -1.0197e-05
16:72355472 A G 0.025417 6.8353e-06
16:72390295 C T 0.110484 -1.9589e-05
16:72403384 C A 0.034416 -2.2658e-06
16:72406328 C T 0.268113 -1.3092e-05
16:72415010 A G 0.039530 9.0394e-06
16:72438530 C T 0.025533 2.9008e-05
16:72452145 C T 0.104398 -3.6983e-05
16:72462749 T C 0.348499 -1.0921e-05
16:72469529 C T 0.034909 -6.2289e-06
16:72476040 T C 0.301245 -2.2586e-05
16:72494515 A G 0.026121 -1.4377e-05
16:72496013 C T 0.081878 8.7879e-06
16:72497501 A G 0.672057 6.0552e-06
16:72504487 A G 0.147902 6.7571e-06
16:72523927 T C 0.065158 1.0620e-06
16:72558836 G C 0.063359 -4.8718e-06
16:72570458 G C 1.957104 1.4191e-05
16:72578594 G T 0.153386 -1.6820e-05
16:72593915 A G 0.045547 -6.4915e-06
16:72595140 C T 0.030092 2.6558e-05
16:72648542 A G 0.240469 4.3371e-06
16:72650761 C T 1.891930 -1.6184e-05
16:72660554 C A 0.079597 1.1754e-05
16:72670289 T C 0.130159 2.3603e-05
16:72693940 T C 0.036874 1.3428e-05
16:72695994 C T 0.097874 -1.3268e-05
16:72699565 T C 0.103297 1.3884e-05
16:72704710 G C 0.043960 -1.5600e-05
16:72711511 C T 0.106221 1.2846e-05
16:72723613 G T 1.895272 -1.7298e-05
16:72724630 T C 0.035355 9.3760e-06
16:72732482 G C 0.105109 1.6446e-05
16:72737495 A G 0.055958 7.2634e-06
16:72740235 G A 1.890805 -1.6615e-05
16:72756101 T G 0.588740 -9.8699e-07
16:72763935 G T 0.080249 1.5061e-05
16:72772669 A G 0.031914 -1.2350e-05
16:72800567 G A 0.298848 -9.3864e-06
16:72807438 T C 0.107244 1.5376e-05
16:72810013 G A 0.029113 -6.8866e-06
16:72818627 A G 0.057984 -1.9755e-05
16:72824678 C T 0.055336 -1.0083e-05
16:72828265 A G 0.030415 -2.6577e-06
16:72829426 T C 0.026060 -1.6519e-06
16:72830539 G C 0.098472 -3.0493e-06
16:72831111 C G 0.027294 3.6697e-06
16:72845749 G T 0.051201 4.7693e-06
16:72857544 T G 1.564595 -9.2147e-08
16:72877581 T C 0.028242 -4.1058e-06
16:72882416 G T 0.054533 -1.0399e-05
16:72886284 A G 0.041077 1.8744e-05
16:72893165 C T 0.070835 9.1569e-06
16:72893581 A G 0.054305 -5.8446e-06
16:72898348 C A 0.757293 3.0479e-07
16:72904950 T C 0.276912 9.5461e-06
16:72907058 C A 1.231953 1.1066e-06
16:72912880 G A 0.092553 -6.3470e-06
16:72913858 G A 0.120830 -2.5710e-06
16:72915085 C T 0.892851 -1.4835e-05
16:72915753 T C 0.277599 3.4974e-05
16:72915848 A G 0.037656 -1.7705e-05
16:72916373 T G 0.049362 2.5073e-05
16:72916878 G T 0.205393 -1.2236e-05
16:72918399 C T 0.081470 2.2785e-05
16:72919331 G A 0.116784 -6.5348e-06
16:72920754 A C 0.073525 2.7068e-05
16:72923450 A G 0.404439 -3.0209e-05
16:72930376 G A 0.032812 -5.5615e-06
16:72931085 G A 0.537339 -5.3105e-05
16:72933804 G A 0.111382 -1.3281e-05
16:72934443 C G 0.797554 -3.1162e-05
16:72935201 T C 1.907678 -6.9881e-06
16:72943055 C T 0.195806 -6.9279e-05
16:72944162 T G 0.043038 -1.4804e-05
16:72944603 A C 0.048390 -6.6683e-06
16:72950642 A G 0.072549 8.1374e-06
16:72951608 C A 0.070635 -1.3275e-05
16:72964333 A G 0.029174 -1.3332e-05
16:72968364 G A 0.616374 -2.1053e-05
16:72972090 G A 1.066273 -1.4066e-05
16:72975139 A C 0.131719 -1.0082e-05
16:72979068 G A 0.041590 5.3441e-06
16:72979374 T C 0.893606 4.2391e-06
16:72981949 A C 1.272394 -1.6033e-05
16:72983058 T C 0.805496 2.4987e-05
16:72984342 T C 0.053401 1.1069e-05
16:72984595 A C 0.046771 1.7886e-05
16:72985579 T C 1.383293 5.6404e-05
16:72990459 T G 1.516134 -5.5060e-06
16:72992221 A G 0.554361 2.8885e-05
16:72993622 T C 0.169015 1.3390e-04
16:72993831 C A 0.810015 3.0088e-05
16:72993925 T C 0.168295 1.0713e-04
16:72994891 C T 0.524168 -7.9358e-06
16:72994943 A C 1.887228 1.2441e-05
16:72996813 T C 1.930440 2.1854e-05
16:73007044 C G 0.049090 -1.0983e-05
16:73007886 G A 0.085781 -3.0510e-05
16:73008060 A G 0.171229 3.4259e-05
16:73009024 T A 0.642910 -1.2029e-05
16:73010672 A G 0.034892 6.9194e-06
16:73013840 C A 0.065525 2.5259e-05
16:73017273 T C 0.032054 8.8880e-06
16:73019560 C T 1.040220 -1.9396e-05
16:73023587 C T 0.041624 -1.9151e-05
16:73025863 T C 0.106119 -1.1271e-05
16:73027793 A G 0.034977 1.4406e-05
16:73029160 C T 1.675575 1.1572e-05
16:73042551 A G 0.892134 -1.5979e-04
16:73042935 T C 0.113751 -3.5850e-06
16:73043247 A G 0.190699 -3.6218e-05
16:73048916 T G 0.410236 2.6181e-05
16:73050076 C A 0.024914 -1.2861e-05
16:73051620 T C 0.337684 -3.2478e-06
16:73057824 T C 0.048067 -2.0224e-05
16:73061868 T C 0.206747 7.9155e-06
16:73064606 G A 0.279907 -3.1473e-05
16:73068163 G C 0.066783 6.7727e-06
16:73068678 A G 0.339928 -6.4144e-06
16:73070310 A C 1.658923 2.1688e-05
16:73073289 A G 0.197516 -4.4488e-05
16:73073365 C G 0.028212 -1.3054e-05
16:73073808 A G 0.691347 -4.6726e-05
16:73074012 C G 0.270180 -7.4139e-05
16:73075092 G A 0.102559 -3.4213e-05
16:73078068 C G 0.062332 1.2075e-05
16:73079089 A G 0.415751 4.5318e-06
16:73080740 C T 0.096205 -8.6772e-06
16:73082821 C G 0.078359 3.9731e-05
16:73083431 T G 0.070903 1.9344e-05
16:73087689 T C 0.532443 -1.1585e-05
16:73087709 T C 0.036086 3.3398e-06
16:73093535 A G 0.081089 -9.0114e-06
16:73095335 T G 0.112578 -3.8873e-06
16:73096750 T C 1.440348 2.1382e-05
16:73102243 T C 0.350304 4.9970e-06
16:73102456 C T 0.159958 -2.9966e-06
16:73115674 A G 0.074395 7.1528e-07
16:73117930 T C 0.083343 1.7911e-05
16:73119135 T C 0.045248 3.2714e-05
16:73122623 C T 0.103188 -8.8012e-06
16:73125231 C T 0.035062 -1.2321e-05
16:73126750 A G 0.032241 2.8634e-05
16:73126858 G T 1.969306 7.1276e-06
16:73128146 A G 1.160822 5.3422e-06
16:73128294 T C 1.118076 2.6772e-05
16:73129240 C T 0.066116 -1.4808e-05
16:73136794 C T 0.076516 -2.9774e-06
16:73137604 T C 1.510854 1.3345e-05
16:73137982 G A 0.410967 -9.4566e-06
16:73138495 A G 0.740213 1.8752e-05
16:73139964 C T 0.870236 -2.2310e-05
16:73142883 C T 1.223606 -3.2699e-05
16:73142924 A C 0.659549 -9.0876e-06
16:73147484 A G 0.481581 -1.1814e-05
16:73147641 A G 1.569314 2.0967e-06
16:73152425 C A 1.073905 5.0700e-05
16:73154869 C T 0.041661 -1.8781e-05
16:73158929 G A 1.676731 -1.6528e-05
16:73159970 G A 0.454141 -2.0324e-05
16:73161198 A G 0.083136 4.1488e-05
16:73161741 T C 0.536448 2.8688e-05
16:73161795 T G 0.053228 -2.3804e-05
16:73161973 T C 0.031394 -6.4287e-06
16:73169164 C T 0.065487 -5.9463e-06
16:73175194 C T 0.231671 -4.7785e-05
16:73183589 C G 0.250213 -4.9083e-05
16:73192133 C T 0.059694 2.2272e-06
16:73200828 C T 0.037724 1.5597e-05
16:73201070 A G 0.031404 -2.6400e-06
16:73211848 T C 0.027726 -1.4108e-05
16:73214864 C T 0.364573 -6.9777e-06
16:73217601 T C 1.317040 1.5850e-05
16:73220771 C T 0.577201 9.8521e-06
16:73225519 C T 0.022133 1.4189e-05
16:73225964 C T 0.081708 -3.6972e-05
16:73234859 A C 0.034335 -1.1849e-06
16:73239609 A G 0.101944 -1.8374e-05
16:73248477 C T 1.543448 -1.7515e-05
16:73256701 C T 0.285636 -1.5721e-05
16:73265551 G A 0.042909 1.0489e-05
16:73265603 C T 0.221322 -6.2467e-06
16:73271812 G A 0.118062 1.9571e-05
16:73274081 T C 0.231851 1.5386e-05
16:73274112 A G 0.113408 1.1638e-05
16:73284262 T C 0.048549 -8.0307e-06
16:73289933 G T 1.585511 2.1224e-05
16:73290326 G T 0.797541 1.0948e-05
16:73296555 G A 0.116413 2.0415e-05
16:73300409 A G 0.084785 1.2710e-05
16:73303535 G T 1.064457 -6.6907e-05
16:73304289 G T 0.053265 -5.4548e-06
16:73304564 A G 0.032414 1.2025e-05
16:73309030 T G 1.224596 -3.8807e-05
16:73309204 T C 0.114965 4.2931e-06
16:73313191 T C 0.257530 3.7889e-06
16:73313877 G C 0.029980 4.4655e-05
16:73316418 G A 0.158972 1.8122e-05
16:73318631 T C 1.643005 -2.7109e-05
16:73319806 C A 0.136421 1.8517e-05
16:73320382 T C 0.063328 -1.4385e-06
16:73333159 T C 1.241734 7.9683e-07
16:73338140 G A 0.026022 3.4781e-05
16:73338673 T C 0.031788 -7.9388e-06
16:73341428 T C 1.565135 -3.1797e-06
16:73350445 C T 0.034597 1.3795e-05
16:73358229 T C 1.037133 -2.5108e-05
16:73359888 T C 0.341730 3.0276e-05
16:73363074 C T 0.091833 -8.7252e-06
16:73367241 T C 0.028402 1.0332e-05
16:73367703 A C 0.044140 -2.0746e-05
16:73369408 T C 0.071437 2.8060e-06
16:73371634 T C 0.044113 -2.2322e-05
16:73372914 A C 0.130431 -1.2760e-06
16:73373446 T C 0.909068 5.0195e-06
16:73375719 G A 1.363094 3.2821e-06
16:73379822 A G 0.034223 -2.0857e-05
16:73390428 T C 0.051334 -1.7879e-05
16:73393448 G A 1.823498 2.1686e-05
16:73393781 A G 0.029031 3.6655e-05
16:73395809 T G 1.837084 3.1125e-05
16:73396654 C A 0.082300 -3.0330e-06
16:73397239 C T 0.581747 2.7433e-05
16:73402288 T C 1.816682 2.0711e-05
16:73403706 T C 0.244780 1.9236e-06
16:73407901 A G 0.053870 3.3296e-06
16:73418503 C T 1.958291 1.7412e-05
16:73419727 T G 1.024078 1.5637e-06
16:73424616 A G 0.051817 9.0786e-07
16:73424650 G A 1.674287 4.7514e-06
16:73425760 G A 1.388579 -8.3669e-07
16:73429438 C T 0.996437 -2.1545e-05
16:73430926 T C 0.197791 -3.7781e-06
16:73434849 T C 0.045160 2.1938e-06
16:73438370 C T 0.164184 2.0692e-05
16:73439355 T C 0.278031 -2.2486e-06
16:73440449 G A 0.669721 1.9028e-05
16:73445027 T C 0.080368 3.8964e-06
16:73445250 C T 0.024577 4.8038e-05
16:73447699 C T 0.139661 -2.0824e-05
16:73450356 C T 0.075153 -9.0505e-06
16:73451139 A C 1.726059 5.0909e-05
16:73454994 T C 0.161420 4.8315e-05
16:73457869 C T 0.428952 1.0207e-05
16:73460857 T C 0.032971 1.7999e-05
16:73466497 A G 0.268518 -2.6055e-05
16:73466538 G T 1.134528 -7.1603e-06
16:73467262 A C 0.054921 -3.8754e-06
16:73467733 T C 1.873078 -3.2047e-05
16:73469645 G A 0.442453 -7.4834e-05
16:73471885 A G 1.455117 1.4554e-05
16:73478676 C T 0.080875 -1.0334e-05
16:73483987 G A 0.035188 1.7811e-05
16:73484714 T G 0.234897 8.1698e-06
16:73490842 T C 0.163569 -1.4669e-05
16:73497404 C T 0.230593 -2.6853e-05
16:73497837 T C 0.083272 -8.8061e-06
16:73501536 C T 0.247449 -2.0266e-05
16:73504210 T C 0.741382 -3.6233e-05
16:73504828 G A 0.841415 1.6638e-05
16:73504880 C G 0.032315 4.5415e-07
16:73505199 C T 0.365719 2.6144e-05
16:73506263 T C 0.171640 1.0403e-05
16:73510274 T C 0.227829 2.9334e-05
16:73513735 A G 0.170783 1.5194e-06
16:73518699 G T 0.095447 3.6490e-05
16:73521908 T C 0.050776 -2.3659e-05
16:73525946 A C 0.066065 -4.5549e-06
16:73525976 C T 0.136996 2.1423e-05
16:73529292 G A 0.113625 3.9109e-05
16:73533482 T C 0.025125 8.8841e-06
16:73536083 T C 1.574206 5.8595e-06
16:73538128 G T 0.428480 -4.5025e-05
16:73541289 C T 0.075388 -1.3135e-05
16:73543220 A C 0.278949 2.2605e-05
16:73544257 T G 0.841990 -7.2585e-06
16:73545855 T C 0.151414 5.0156e-06
16:73545964 T G 0.138267 2.0985e-05
16:73550343 G A 0.830026 -2.8432e-05
16:73553851 C T 0.124063 3.3219e-06
16:73556224 T G 0.265921 4.0775e-06
16:73559183 T C 1.140899 -4.1019e-06
16:73559357 A G 0.037089 -2.1537e-05
16:73560998 C T 0.238528 -1.5056e-05
16:73565231 A C 0.151414 2.0377e-05
16:73565299 C A 1.308962 -1.5542e-05
16:73567745 A G 0.075054 -2.7885e-05
16:73570653 A G 0.199991 -9.4743e-06
16:73573378 C T 0.072284 -8.4465e-06
16:73576594 C T 0.062958 1.1592e-05
16:73576801 C T 0.340111 -1.1621e-05
16:73576899 T G 0.025036 7.9219e-06
16:73576935 T C 0.087182 -2.1573e-06
16:73579327 A G 0.081497 5.2129e-06
16:73581058 G A 0.377357 -1.4137e-05
16:73583459 C T 0.059514 3.1374e-06
16:73586766 A G 0.133382 -5.0107e-06
16:73587808 C T 0.205043 -1.0235e-05
16:73592943 G T 0.077496 -2.1084e-05
16:73593796 C T 0.129581 6.0500e-06
16:73594350 T C 0.050314 8.8610e-06
16:73594549 C T 0.067881 1.4425e-06
16:73595455 C G 0.180483 7.5889e-06
16:73597993 G C 0.936587 8.3773e-06
16:73602926 G A 0.921253 -2.3707e-06
16:73603649 T C 1.250978 1.2944e-06
16:73608695 G A 0.052194 -1.5400e-05
16:73609278 C T 0.055213 1.1599e-05
16:73612411 A G 1.221702 -5.1172e-05
16:73615991 G A 0.415972 4.2777e-05
16:73616158 T C 0.163416 1.0395e-05
16:73621975 C A 0.055159 -9.1602e-06
16:73639049 C T 0.076112 -8.9859e-07
16:73646276 A G 0.073327 3.9110e-06
16:73648552 T C 0.042484 1.6792e-05
16:73651102 C T 1.948622 -1.2210e-05
16:73654699 G A 0.057671 -1.9590e-05
16:73661110 C G 0.182417 4.0100e-05
16:73663814 A G 0.048441 -1.4237e-05
16:73673729 T G 0.024220 -1.9049e-05
16:73675333 T C 1.938120 -1.4782e-05
16:73677663 T C 1.368119 -3.3743e-05
16:73678116 A G 0.170161 1.5178e-05
16:73687396 C T 1.769438 -9.4588e-06
16:73688157 A G 1.945202 -9.1959e-06
16:73690384 C G 0.172840 8.2337e-05
16:73692719 A G 0.337912 9.5045e-06
16:73693745 C T 0.049658 -6.5501e-06
16:73704462 C A 0.123682 -5.4442e-06
16:73712556 A G 0.397436 7.4406e-06
16:73720286 C T 0.082551 2.4205e-07
16:73724234 A G 0.293095 3.8827e-06
16:73725848 T G 0.241795 1.9899e-06
16:73726871 A C 0.208355 7.9215e-07
16:73728620 C T 1.179592 -7.5617e-06
16:73730991 G A 0.347183 -1.2616e-05
16:73731221 G T 1.932021 -1.8026e-06
16:73733288 A G 1.841228 3.9671e-06
16:73736278 T C 0.043368 -1.6709e-05
16:73736589 T G 0.067697 1.6517e-05
16:73744310 T C 1.852407 -1.2111e-05
16:73745443 A C 0.120585 -1.5570e-06
16:73747409 C A 0.258971 -1.3710e-05
16:73751546 G C 0.430101 -2.5836e-05
16:73751801 C T 1.963357 -4.6585e-06
16:73752878 A G 1.792335 -2.3571e-05
16:73754334 T C 1.785281 -1.3243e-05
16:73758522 C T 0.155131 -3.1022e-06
16:73760302 C A 0.137880 4.2769e-06
16:73771261 G A 0.066269 -1.7720e-08
16:73773503 T G 0.619359 -1.4040e-05
16:73774855 C T 0.142208 1.6030e-06
16:73780134 T C 0.264010 7.0600e-06
16:73783555 C T 0.065178 1.2496e-05
16:73784484 C T 0.080110 -1.7274e-05
16:73799807 G A 0.881890 -5.9054e-05
16:73800227 C T 0.182339 2.6084e-05
16:73800492 C A 0.545151 2.6504e-05
16:73804798 G A 1.293388 -1.6178e-05
16:73808621 T C 0.091040 -1.7454e-05
16:73813611 A G 0.911285 8.7714e-07
16:73815148 T C 0.067333 -2.7682e-06
16:73815413 T C 0.068534 1.8209e-06
16:73816322 C T 0.681688 5.5535e-06
16:73821548 T G 0.044861 2.0984e-05
16:73823523 G A 0.023180 4.1888e-06
16:73829111 C T 0.094199 3.6482e-06
16:73829270 C A 0.965971 -9.2795e-06
16:73829287 C G 0.044643 -1.0916e-05
16:73831352 A G 0.059796 2.1883e-06
16:73835699 T C 0.607300 2.2237e-05
16:73839741 A G 0.070414 7.3264e-06
16:73847806 G A 0.800335 1.6305e-05
16:73854401 C G 0.063172 4.9240e-08
16:73857956 T C 0.736663 1.0301e-05
16:73865637 C A 0.043790 5.8889e-06
16:73874362 G A 0.936420 3.2471e-06
16:73875232 T G 0.056253 -1.4278e-05
16:73879366 C G 0.043929 -2.0212e-05
16:73883225 A C 0.030513 -4.5639e-06
16:73892813 A G 0.052840 5.9245e-06
16:73892971 G A 0.046642 -1.7377e-06
16:73894315 G A 0.023204 -2.7426e-06
16:73894476 T C 0.058008 -9.7846e-06
16:73899120 C T 0.094059 2.2201e-06
16:73901109 C T 0.104276 -7.3209e-06
16:73906056 G A 0.076829 -8.3782e-06
16:73909507 A G 1.053078 2.4208e-05
16:73913266 G T 0.380984 1.7053e-06
16:73914812 C T 0.269966 -5.3768e-05
16:73915885 T C 0.170596 6.8021e-05
16:73915896 G A 1.138652 1.4660e-05
16:73920481 C G 0.025271 -2.9853e-07
16:73922733 G A 0.452816 -1.0276e-05
16:73930273 C T 0.241537 7.0698e-06
16:73932204 C T 0.066535 -9.7860e-06
16:73934160 C T 0.681698 -9.4620e-06
16:73945162 T C 0.020018 -2.5397e-06
16:73972223 A G 0.052027 4.1408e-06
16:73976130 G A 0.662194 -1.7265e-05
16:73989041 A G 0.038993 -7.0285e-06
16:73993266 C T 0.065674 6.6306e-06
16:73993617 G C 0.032285 2.6047e-06
16:73996573 C T 0.668806 -1.3311e-05
16:74002196 C G 1.302802 -2.8176e-05
16:74003603 A G 0.144258 -1.1137e-05
16:74006085 G C 0.023421 -8.8993e-06
16:74007156 A G 0.669048 -1.2732e-06
16:74010053 A G 0.023387 -4.2028e-06
16:74011045 A G 0.052024 7.6001e-06
16:74016752 G T 0.252195 -3.9829e-06
16:74017426 A G 0.548867 -6.1700e-06
16:74025074 G A 0.026495 -1.2251e-05
16:74025140 A G 0.088780 -4.7947e-05
16:74029300 A G 0.085618 7.1849e-06
16:74039602 C G 0.090462 1.5017e-05
16:74042615 G A 0.795218 -1.1145e-05
16:74044532 A G 0.251379 -2.2772e-05
16:74048264 A G 0.032441 -1.4872e-05
16:74052465 A G 0.204207 2.4952e-06
16:74059071 C G 1.002220 -7.8878e-05
16:74059365 A G 0.744643 -4.4257e-05
16:74059607 T C 0.070523 -1.5616e-06
16:74059742 C T 0.854970 9.3159e-05
16:74061166 A G 0.068391 3.2814e-05
16:74062096 A G 0.028994 2.4429e-07
16:74062203 C T 1.078699 6.9312e-05
16:74062244 A C 0.847926 1.1775e-04
16:74062869 G T 0.231983 -1.4980e-06
16:74065215 C A 0.060466 2.2482e-05
16:74066256 A G 0.069635 -4.0422e-06
16:74069595 A G 0.089912 8.0356e-06
16:74070632 A G 0.897999 9.0339e-06
16:74074277 T C 0.099727 -1.3727e-06
16:74076073 T C 0.213611 -3.9671e-05
16:74076252 G A 0.756699 3.3085e-06
16:74076446 C A 0.099149 6.1610e-06
16:74077288 A G 0.069142 9.5162e-06
16:74081326 C T 0.517817 1.7001e-05
16:74084468 G C 0.923640 1.1432e-05
16:74085853 G A 0.829808 -1.2436e-05
16:74087933 C T 0.626791 1.1475e-05
16:74088091 G T 0.565102 -2.0326e-06
16:74088159 T G 1.698439 2.0378e-06
16:74089564 T G 0.053058 -3.8635e-05
16:74089756 A G 0.045065 2.9950e-06
16:74096641 A G 0.261599 7.0207e-06
16:74098329 T G 0.050375 2.6779e-05
16:74106053 T C 1.672675 -4.2161e-05
16:74112386 T C 0.033539 -6.7201e-06
16:74116707 G T 0.106880 1.8712e-05
16:74123714 A G 1.675266 -3.8743e-05
16:74131235 G A 0.480307 -9.3148e-06
16:74131537 C T 0.036334 -1.2518e-08
16:74134311 A G 1.896139 -3.8951e-05
16:74140113 A C 0.150065 1.1569e-05
16:74140511 A G 1.816175 1.6692e-05
16:74141652 T C 0.031299 9.6343e-06
16:74141762 G A 0.172011 -1.1970e-06
16:74147940 T C 0.032050 -5.8601e-06
16:74150649 A G 0.086145 -2.7081e-05
16:74151736 G A 1.895897 -1.0908e-05
16:74154305 G A 0.082871 -4.1911e-05
16:74154364 T C 0.508974 -1.0069e-05
16:74157172 C T 0.030663 2.2525e-06
16:74159147 C T 0.125817 1.0822e-05
16:74162662 C G 0.184855 1.1442e-05
16:74165593 T C 0.397660 -2.1168e-05
16:74175290 C T 1.043011 -1.5051e-06
16:74175779 G A 0.052996 1.1227e-05
16:74183855 T C 1.490788 -1.2716e-05
16:74184483 T C 0.046078 -2.8526e-06
16:74185231 C G 0.519772 2.5189e-05
16:74186767 G A 1.178491 -4.3712e-05
16:74187585 A G 0.129414 -3.2909e-08
16:74190208 C T 0.041349 6.3205e-06
16:74193212 C T 0.053880 1.6620e-05
16:74197944 T G 0.045694 -3.0407e-07
16:74198621 C A 0.044024 5.3673e-06
16:74201364 C T 0.982165 4.3163e-06
16:74208707 G A 0.964421 1.3436e-05
16:74209263 A G 0.044864 6.3606e-06
16:74215362 T C 0.088123 -1.5056e-05
16:74221358 A G 0.058032 -6.1331e-07
16:74226568 T C 0.060524 -1.9652e-06
16:74233216 A G 0.375245 -3.4028e-05
16:74233935 A G 0.036307 5.9418e-07
16:74234721 T C 0.074752 5.0284e-06
16:74246907 C T 1.862351 -1.8815e-05
16:74251082 A G 0.100169 -2.4651e-06
16:74253368 C T 0.141531 2.4262e-05
16:74264082 G A 0.031510 -1.2865e-05
16:74264796 T A 0.119337 -7.5746e-06
16:74270536 T C 0.275715 -1.1572e-05
16:74276403 C T 0.050100 -4.6687e-06
16:74281750 C T 0.057134 1.1458e-06
16:74287385 G A 1.909068 1.2485e-06
16:74292874 A G 0.066681 -1.0503e-05
16:74301456 C A 0.021796 -7.9294e-06
16:74301477 A G 0.091646 6.1732e-06
16:74301631 C A 0.132362 4.7478e-05
16:74303556 C A 0.035433 2.5736e-07
16:74311453 A G 0.174819 -7.8401e-06
16:74319256 T C 0.086651 1.0189e-05
16:74320651 G A 0.290450 -1.9453e-05
16:74321980 C G 0.035912 1.4501e-07
16:74323852 C T 0.075194 -4.1953e-05
16:74324862 C T 1.319624 -2.8597e-05
16:74330979 A G 0.032662 -1.4801e-05
16:74335204 C T 0.296869 -8.1547e-06
16:74349842 C T 0.026862 1.2421e-05
16:74350699 C T 0.029531 5.9559e-06
16:74354146 A G 0.026665 3.3534e-05
16:74355113 T G 0.280557 -1.3561e-05
16:74465514 A C 0.273451 -4.4940e-05
16:74465753 C T 0.535669 4.3147e-06
16:74468856 A G 0.088552 4.3031e-06
16:74469131 T G 0.020334 8.5018e-06
16:74469446 C T 0.028348 5.6101e-06
16:74472584 T C 0.957907 -4.5710e-06
16:74472696 T C 1.289267 -2.9640e-05
16:74473659 T C 0.336504 -2.1160e-05
16:74473826 T C 0.743232 3.8094e-07
16:74474004 C A 0.330765 -3.3880e-05
16:74481113 T C 0.065895 1.2546e-05
16:74481327 C T 0.071369 2.3250e-05
16:74482053 A G 0.707034 -2.5352e-05
16:74482388 G A 0.117773 3.9788e-06
16:74485788 T C 0.635039 2.2637e-06
16:74488957 T C 0.117549 7.3993e-06
16:74499046 C G 0.435283 3.9860e-06
16:74500123 C G 0.098972 3.0992e-06
16:74500487 A G 0.090218 -6.4586e-06
16:74501924 A G 0.037418 -2.9073e-06
16:74503094 A C 0.040971 7.5893e-07
16:74504096 T C 0.046095 1.2114e-06
16:74510544 A C 0.186864 -5.5991e-06
16:74516796 C T 0.132630 -1.3701e-06
16:74521738 G A 0.031778 -1.1952e-05
16:74534034 C T 0.382949 -7.6377e-06
16:74534426 A G 1.946031 -1.0296e-05
16:74535906 C A 0.331659 -1.2182e-05
16:74541967 A G 0.260814 -9.0560e-06
16:74546991 C G 0.051018 -8.2137e-06
16:74559117 C A 0.339795 2.9120e-05
16:74565680 A G 0.050487 -2.3105e-05
16:74572572 C T 0.711865 1.2712e-05
16:74585754 A G 1.271642 2.3208e-05
16:74592132 G C 0.166092 -4.0504e-06
16:74609177 G T 1.672794 1.6056e-05
16:74610200 A G 0.072756 1.3229e-05
16:74610422 C T 0.366117 6.6355e-06
16:74612030 C G 1.275644 2.6201e-05
16:74612836 T G 0.223113 -8.2906e-06
16:74614939 C T 0.026060 -1.3141e-05
16:74618996 C G 0.054686 -4.5620e-06
16:74621129 A G 1.282314 1.4702e-05
16:74634128 C T 0.203493 -1.5091e-05
16:74639761 T G 0.330123 -1.0570e-05
16:74649508 A G 0.038527 1.1121e-05
16:74654473 A G 0.303958 1.3478e-05
16:74658867 A G 0.983531 5.9273e-06
16:74662597 T C 0.442470 6.6286e-06
16:74662714 A C 0.032859 1.8080e-05
16:74664698 G A 0.053999 1.6432e-05
16:74664743 C T 0.837879 1.7163e-05
16:74671772 T C 0.024095 3.4975e-06
16:74688653 G A 0.040060 5.8992e-06
16:74688948 G T 1.009914 1.3563e-05
16:74695079 T G 1.331296 3.8860e-05
16:74698743 C G 0.073290 7.3129e-06
16:74698890 C T 0.057110 -7.5297e-06
16:74704235 C A 1.328297 3.1138e-05
16:74705424 G A 0.284528 1.1915e-05
16:74709233 A C 0.029697 1.5170e-05
16:74709610 A G 0.042270 -8.0197e-07
16:74709737 A C 0.822247 1.0481e-05
16:74712993 C T 0.038343 7.6190e-06
16:74713054 G A 1.225361 4.4441e-05
16:74721501 G C 0.160985 -3.4319e-05
16:74723707 A G 0.261603 1.1345e-05
16:74724795 C A 0.053959 9.8679e-06
16:74729219 T C 0.053789 7.0248e-06
16:74729262 G A 0.032696 -3.0879e-06
16:74732517 G A 0.246593 4.7172e-06
16:74734867 C G 1.245600 -9.0932e-08
16:74734970 C A 0.037201 -1.4164e-05
16:74735148 A G 1.159625 4.1841e-06
16:74735947 A G 0.543870 -2.2873e-06
16:74743736 T C 1.634771 7.7572e-06
16:74743872 A G 0.787130 6.3280e-06
16:74750237 G A 0.067228 -9.7993e-06
16:74750351 G A 0.067204 -7.8483e-06
16:74754043 G C 0.262694 1.6026e-05
16:74755804 G A 0.068707 -3.8929e-05
16:74761843 G A 0.020304 2.3202e-06
16:74771583 C G 1.190179 2.4903e-06
16:74772841 A G 0.036619 -1.5750e-05
16:74772851 A G 0.159520 -1.7586e-05
16:74777794 T G 0.492984 7.7957e-06
16:74781794 T C 0.499682 7.6243e-06
16:74786178 C G 0.497380 -2.2473e-06
16:74788977 G C 0.062169 2.0436e-05
16:74790542 C T 0.175353 -4.2625e-06
16:74796334 T A 0.950142 1.2731e-05
16:74798920 A G 0.051613 -1.2108e-05
16:74801340 T C 0.032513 -2.4580e-06
16:74808425 A G 0.641662 -1.1507e-05
16:74815728 T C 0.064597 -1.6229e-05
16:74820071 A C 0.452472 -1.4649e-06
16:74821744 A G 0.608602 2.1517e-06
16:74825281 G A 0.025658 1.9356e-05
16:74830344 T C 0.070155 2.1912e-06
16:74833151 A G 1.391724 1.2806e-05
16:74834948 T C 0.027787 -4.2926e-06
16:74845093 G A 0.041848 6.1665e-06
16:74846353 T C 0.054010 -6.1697e-06
16:74846999 T G 0.024193 -7.3194e-06
16:74847600 T C 0.448063 -9.1766e-06
16:74851949 T G 0.053846 -1.6516e-05
16:74852080 G T 1.701931 8.9835e-07
16:74852312 G T 0.175387 8.0818e-06
16:74855580 T C 0.853556 -1.3152e-05
16:74855860 C A 0.028127 1.5551e-05
16:74856075 C A 0.171779 -5.5855e-07
16:74859217 A G 0.199944 -2.3925e-05
16:74860677 T C 0.054061 4.1314e-06
16:74861573 G A 0.042233 9.4488e-06
16:74862586 T C 0.047278 1.2924e-05
16:74867442 A G 0.246229 -3.1391e-05
16:74868922 A G 0.221427 -2.7440e-06
16:74869353 A G 1.061326 -1.7595e-05
16:74874522 T C 0.205965 -1.3232e-06
16:74875796 G A 0.419304 1.3716e-05
16:74877063 A G 0.726777 2.7312e-06
16:74884490 T C 0.798924 9.2860e-07
16:74885720 T C 0.418603 1.1239e-05
16:74893495 C T 0.899212 -1.3914e-05
16:74893812 C T 0.072518 -1.1042e-05
16:74893959 A G 0.113738 1.9514e-05
16:74895876 A C 0.054418 -1.0950e-06
16:74898639 T G 0.096664 -4.3907e-06
16:74902848 G A 0.336725 -5.4742e-06
16:74908439 T C 1.935257 -5.2228e-06
16:74912634 C T 0.152791 4.4942e-06
16:74920191 A G 0.335365 -5.0531e-06
16:74920374 T C 1.932803 -4.5785e-06
16:74921167 T C 0.027154 1.2151e-05
16:74921446 C T 0.485216 3.7455e-05
16:74922448 G C 1.919557 -2.1316e-05
16:74922857 T C 1.951621 -1.0239e-05
16:74922947 T C 0.083347 9.9824e-06
16:74924019 G C 0.046710 4.8104e-06
16:74924716 G C 0.033356 2.1746e-05
16:74926947 G A 0.502936 -1.3437e-05
16:74928308 T C 0.471780 -1.1354e-05
16:74933760 A C 0.024020 -1.3220e-05
16:74934097 G T 0.024186 5.6644e-07
16:74935232 C T 0.626258 -2.2378e-05
16:74937650 C T 1.934788 2.2903e-06
16:74945303 T C 0.048726 2.5011e-06
16:74947599 G A 0.029629 -1.5380e-05
16:74950286 C A 0.142293 -9.6070e-06
16:74961128 T C 0.033260 -4.0188e-05
16:74964089 T G 0.482911 -2.5742e-05
16:74967819 C T 0.564513 -1.6482e-05
16:74972220 C A 0.030459 -1.7121e-06
16:74977320 C G 0.052024 7.1774e-06
16:74977870 G A 0.755026 -4.2757e-05
16:74983514 A G 0.120259 1.6722e-05
16:74984725 A G 0.132926 2.7859e-07
16:74989467 A G 0.104966 -1.0320e-05
16:74990004 T C 0.768000 7.7683e-06
16:74991808 A G 0.047118 -7.9514e-06
16:74998584 C T 0.901545 1.3220e-05
16:75002852 A G 0.107363 -1.5660e-06
16:75006444 C T 0.053197 -9.8511e-06
16:75008947 C A 0.115346 1.4798e-05
16:75012687 T A 0.032822 -7.7264e-06
16:75016854 C T 0.040958 7.0873e-06
16:75018874 A G 0.117107 2.2295e-05
16:75019777 G A 0.098353 2.0063e-05
16:75020986 A G 0.534598 1.1485e-05
16:75030403 G A 0.094719 1.9684e-05
16:75034214 A C 1.097364 -2.6913e-05
16:75037257 C T 0.045320 1.6196e-06
16:75040072 A G 0.037276 -1.5200e-08
16:75048508 A G 0.107676 -5.3892e-06
16:75048634 A G 0.024040 3.0958e-06
16:75054175 G C 0.067041 -9.3420e-06
16:75059606 T C 0.044650 3.5663e-06
16:75060442 C T 0.023585 -6.4325e-06
16:75060902 C T 0.038615 -1.5540e-05
16:75065758 A G 0.075486 1.5425e-06
16:75079009 G C 0.047547 -7.3922e-06
16:75094784 A G 1.863739 -5.5665e-06
16:75097142 A G 0.037735 -1.5271e-05
16:75104764 A G 0.130516 -8.2459e-07
16:75107716 C G 0.255272 -4.4297e-06
16:75108077 G C 0.704090 1.8380e-05
16:75116252 A G 0.124406 1.1033e-05
16:75122540 T C 0.091697 2.4256e-05
16:75127609 A G 0.039768 -8.2913e-06
16:75128028 C T 0.023608 3.1353e-06
16:75130422 G C 0.086750 -4.8060e-06
16:75139341 T C 0.158320 -6.6328e-06
16:75162298 C T 0.688464 -4.1330e-06
16:75163282 A G 0.218479 6.0279e-06
16:75165374 T C 0.932639 -1.4396e-05
16:75181554 C T 1.117467 -6.0805e-06
16:75189999 A G 0.031493 4.6222e-06
16:75191440 A C 0.054288 3.5031e-06
16:75197818 C A 0.229825 -8.8283e-06
16:75197927 G A 1.742164 -1.2282e-05
16:75198114 C T 0.129105 6.3514e-06
16:75199094 C T 0.365576 1.2130e-05
16:75199864 T C 0.052871 1.6512e-05
16:75200103 T C 0.135775 -5.8647e-07
16:75202239 G T 0.059004 2.0224e-06
16:75204282 A C 0.204595 -6.6282e-06
16:75204325 T C 0.611261 -3.5453e-06
16:75210863 G A 0.026352 -2.4778e-06
16:75211053 G A 0.023738 -1.8133e-05
16:75211089 C A 0.075639 2.1815e-06
16:75223797 G A 0.041944 8.8451e-06
16:75227494 G A 0.208688 6.3802e-06
16:75230452 T C 0.358440 -3.8290e-05
16:75230998 T G 1.912577 -2.5696e-05
16:75232528 T G 0.076027 2.0439e-05
16:75234797 C G 0.046122 -4.8965e-06
16:75236880 A G 0.394220 -1.9460e-05
16:75238103 T C 1.606508 4.6673e-06
16:75243286 G A 0.351766 -3.1199e-05
16:75247245 G T 0.187310 1.0424e-05
16:75255579 A G 0.047941 2.2477e-05
16:75258617 T C 0.184250 1.3571e-05
16:75261095 C A 0.097446 2.3557e-05
16:75261647 T C 0.045575 -1.4941e-06
16:75262639 A C 0.045877 -1.3375e-06
16:75263661 A G 0.089565 -7.4156e-06
16:75265595 T C 0.022537 1.8430e-06
16:75265754 C T 0.020749 -5.8043e-06
16:75269267 G A 1.589512 1.0946e-05
16:75270721 A C 0.576100 1.2656e-04
16:75274235 G A 0.404630 1.0957e-04
16:75279910 G A 0.146420 -3.2845e-05
16:75281964 C A 1.072858 1.8464e-05
16:75284548 A G 0.096201 2.1849e-05
16:75287799 A G 0.045707 -3.2720e-06
16:75288674 C A 0.046292 -3.1823e-06
16:75297778 A G 0.046561 -5.4197e-06
16:75301232 A G 0.054163 -9.5318e-06
16:75302349 A C 0.045201 -1.9297e-06
16:75308365 T C 0.049277 3.2020e-05
16:75313258 G A 0.510735 -3.5196e-05
16:75313485 A G 1.178307 1.1987e-05
16:75316074 G A 0.519221 -3.1800e-05
16:75327916 G A 1.714395 -2.0494e-05
16:75328308 C T 0.750025 5.2661e-05
16:75339131 G T 1.920737 9.2164e-08
16:75344749 T C 0.034189 1.5027e-05
16:75352126 G A 0.102746 2.9819e-05
16:75352810 C T 0.036385 6.3449e-06
16:75361995 C T 1.189846 1.2253e-05
16:75381816 A G 0.088579 7.5519e-07
16:75392680 A G 0.028922 -2.1959e-05
16:75395969 T C 0.147056 -1.6316e-08
16:75396540 C T 0.180418 1.5829e-05
16:75406468 C T 0.023517 -8.2250e-06
16:75413709 C T 1.704491 -1.9530e-05
16:75418304 G A 0.096837 -2.9290e-05
16:75418345 A G 0.022095 -1.0188e-05
16:75419747 G T 0.735705 3.9240e-05
16:75434558 C T 0.382834 -4.9371e-05
16:75438777 T C 0.023561 -7.4631e-06
16:75443241 C G 0.119154 -2.3980e-06
16:75443816 C T 1.191889 1.3621e-05
16:75451793 G A 0.040539 -2.2578e-05
16:75452534 A G 0.442392 -2.9133e-05
16:75469551 T G 0.191067 2.5870e-05
16:75480608 T C 0.080685 5.5075e-06
16:75483608 C G 0.030296 -1.8925e-05
16:75490145 T C 0.051229 9.8656e-06
16:75492576 A G 0.031887 -9.3993e-06
16:75493481 A G 0.031377 -4.8953e-06
16:75496542 A C 1.965815 1.7954e-05
16:75496758 C T 0.212027 -2.5658e-05
16:75498823 A G 0.045306 -5.5226e-06
16:75499357 G A 0.033077 -6.2929e-06
16:75505561 T C 0.102171 -5.0005e-06
16:75505567 G C 0.079573 2.6779e-06
16:75507094 T C 1.311852 8.2134e-06
16:75520252 G A 0.031612 -7.3598e-06
16:75520661 C T 0.209446 9.9627e-06
16:75521030 A G 1.259757 4.3373e-06
16:75521189 C T 0.172534 6.4406e-06
16:75522979 C T 0.046710 8.8131e-07
16:75525781 C T 0.040686 -8.8947e-06
16:75526247 C G 0.029956 -7.2224e-06
16:75526936 A C 0.040567 5.0134e-07
16:75527524 A G 0.030843 -8.5010e-06
16:75528511 T C 0.686751 -9.9520e-06
16:75531510 A G 0.030717 -7.9519e-06
16:75531925 C T 0.044742 -1.1156e-05
16:75534058 C T 0.030306 -7.2242e-06
16:75534172 T C 0.082847 -8.2851e-06
16:75535796 C A 0.031683 4.8533e-06
16:75536272 C G 0.030405 -5.6531e-06
16:75540347 C T 0.066443 3.4635e-05
16:75541360 A G 0.031686 -3.0571e-06
16:75541539 T C 0.042736 -8.3201e-06
16:75548704 G T 0.078611 -1.1037e-05
16:75552991 T C 0.057515 1.6101e-05
16:75553631 T C 0.127983 5.7952e-06
16:75556690 A G 0.033138 2.4260e-06
16:75561985 C T 0.042171 3.4273e-05
16:75562918 A G 0.042729 1.8102e-06
16:75563330 A G 0.391367 2.1375e-05
16:75563746 G T 0.385366 2.0827e-05
16:75564668 G C 0.030422 -5.3874e-06
16:75565284 A G 0.186120 4.9269e-06
16:75565420 G A 0.570443 2.5148e-05
16:75569739 A C 0.172140 1.0856e-05
16:75578459 G A 0.511286 1.2725e-05
16:75581069 A G 0.510048 1.4397e-05
16:75582293 T C 0.069237 6.2186e-06
16:75583585 C T 0.046159 -2.6973e-05
16:75590092 C G 0.094406 1.4464e-06
16:75596940 G C 0.593646 2.8818e-06
16:75607594 G A 0.047832 -1.8900e-05
16:75623640 A G 0.305059 -8.3648e-06
16:75628094 A G 0.098296 -4.3486e-06
16:75628530 T C 0.074041 -1.5083e-05
16:75635852 T C 0.609347 5.6071e-06
16:75637360 G C 0.045813 1.9605e-05
16:75642801 A G 0.050260 3.2111e-06
16:75646423 G A 0.080929 -2.5663e-05
16:75646576 T G 0.097014 -5.5605e-06
16:75646685 T G 0.433851 -2.2722e-05
16:75657221 A C 0.081705 -2.4987e-05
16:75660367 G A 0.171062 3.3146e-06
16:75661803 C G 0.080518 -2.3993e-05
16:75662883 T C 0.210184 -2.0731e-05
16:75664897 T C 0.030367 -6.7427e-06
16:75665019 G A 0.596920 1.1856e-06
16:75675609 C T 0.228050 2.3638e-06
16:75679181 T A 0.386247 1.9286e-05
16:75685746 C T 0.098965 -1.9346e-06
16:75689763 A G 0.028793 -3.7376e-06
16:75690279 G A 0.092353 -5.3580e-06
16:75692281 A G 0.037000 5.5129e-07
16:75693029 T C 0.469859 4.1582e-06
16:75716426 T C 0.838298 -2.2465e-05
16:75717841 T C 0.033247 2.2798e-06
16:75718472 A G 0.182938 -3.8421e-07
16:75720958 G A 0.052371 2.0970e-05
16:75724940 A G 0.181088 2.5595e-06
16:75727127 G A 0.055533 1.1871e-05
16:75728368 G A 0.096004 -5.5360e-06
16:75731319 G A 0.189034 -1.4256e-05
16:75738850 T G 0.095613 -8.3930e-06
16:75752831 C T 0.020637 -5.8736e-06
16:75782853 G C 0.064372 -2.5236e-05
16:75783117 T G 0.637909 -1.2325e-06
16:75786802 A G 0.022653 6.7648e-06
16:75787596 G A 0.044544 -2.3188e-05
16:75788840 G A 1.109712 -2.6194e-05
16:75789330 G A 0.024020 -1.5690e-05
16:75800027 C T 0.290947 -1.3070e-05
16:75814540 A G 0.066922 3.8940e-06
16:75821627 T A 0.090483 -2.2938e-05
16:75826394 C T 0.118314 3.5569e-05
16:75838596 T C 1.497486 2.6892e-06
16:75838782 T C 0.096422 -5.7352e-06
16:75841494 T C 0.265703 -7.5017e-06
16:75850527 A G 0.025825 -1.2920e-05
16:75852899 T C 0.215790 3.3711e-05
16:75873774 G C 0.086726 -4.4213e-06
16:75875207 A G 0.061163 -2.7112e-05
16:75879727 G A 0.032179 -2.5942e-06
16:75891123 C A 0.070577 3.8053e-06
16:75894212 G T 0.705898 1.7261e-06
16:75895932 C T 0.116689 2.1948e-06
16:75900293 T C 1.637100 -2.8415e-06
16:75914496 G C 0.257985 1.0010e-05
16:75923087 G T 0.089531 1.7573e-05
16:75931234 T C 0.046380 2.2511e-05
16:75936826 A G 0.279068 1.9618e-05
16:75942585 T G 0.098646 -2.7500e-05
16:75947510 C T 0.090231 5.5498e-06
16:75948970 C T 0.021116 2.5006e-06
16:75954371 T C 0.023340 1.6824e-05
16:75954744 G A 0.321280 6.5596e-06
16:75965325 T A 0.054040 -1.7428e-05
16:75966209 A G 0.043780 -6.9687e-06
16:75969837 C T 0.208515 -9.9677e-06
16:75973563 G A 0.251512 -4.3435e-06
16:75978975 T C 0.291212 -1.0078e-05
16:75980778 C T 0.186548 -1.8439e-07
16:75982586 C T 0.032448 6.2145e-06
16:75985009 A G 1.008819 -8.9299e-06
16:75991446 A G 1.277147 -1.0951e-05
16:75992185 A G 0.081555 -1.3926e-05
16:75992624 G A 0.112439 2.0848e-05
16:75993762 G A 0.058647 -2.6882e-05
16:75998739 C T 0.456351 1.8704e-05
16:76002047 T C 0.051446 -1.7715e-05
16:76007375 A G 0.033774 -1.2849e-05
16:76018731 A G 0.085356 1.8280e-05
16:76021964 T C 0.043514 3.8084e-05
16:76022436 G A 1.247405 -1.0207e-04
16:76025925 G A 0.175818 9.4081e-06
16:76027799 T C 0.138839 -2.2733e-05
16:76028673 A G 0.745224 -1.4550e-05
16:76038984 C A 0.371533 -3.6044e-05
16:76044723 G A 0.829064 -5.2479e-06
16:76053124 C T 0.071502 3.7372e-05
16:76053385 A G 0.820357 -4.1711e-06
16:76055758 T C 0.171300 -9.1033e-08
16:76055857 A G 0.583773 4.3158e-06
16:76055933 G T 0.115227 5.3985e-05
16:76056374 T G 0.988811 -3.4166e-05
16:76065301 T C 0.031414 5.0602e-06
16:76066145 T C 0.048311 -7.9736e-06
16:76071196 C T 0.064933 -1.9197e-05
16:76071983 C T 0.638476 -4.9368e-05
16:76080930 A G 0.525983 -8.4315e-06
16:76082577 A G 0.099941 4.8634e-05
16:76092009 C G 0.056301 8.8586e-06
16:76096084 C T 0.519194 -3.7129e-05
16:76099327 A G 0.084428 -3.0969e-06
16:76099664 T C 0.029259 -9.1689e-07
16:76116347 T C 0.043072 2.2198e-05
16:76127768 G C 0.033461 -5.6998e-06
16:76140692 A G 0.557975 1.7874e-05
16:76144650 G T 0.425352 -2.1313e-05
16:76151589 A G 1.365756 3.7487e-06
16:76153752 C T 0.029075 2.4342e-05
16:76162666 A G 0.330031 -6.0647e-06
16:76186992 C T 0.201773 -3.9230e-05
16:76188497 A G 0.777033 3.8027e-05
16:76193199 C T 0.030959 -2.5466e-06
16:76195265 A C 0.027719 5.9467e-06
16:76203521 G A 0.048842 -3.0834e-05
16:76210598 C T 0.077628 -2.5093e-05
16:76216149 G C 0.341964 -8.1093e-06
16:76227366 T C 0.032948 -5.1025e-06
16:76229554 A G 0.544985 7.9019e-06
16:76233399 A C 0.349420 -1.7778e-05
16:76235505 T C 0.068918 -4.1323e-06
16:76240509 G C 0.038561 1.4213e-05
16:76248410 G A 0.586711 4.0287e-06
16:76261676 G A 0.193008 -3.0331e-05
16:76263590 T C 0.029283 5.9600e-06
16:76265282 T C 1.504200 -2.6177e-06
16:76274993 G A 0.864568 -4.1026e-06
16:76276174 C T 0.765987 1.2097e-05
16:76276520 C T 0.481326 -1.9483e-05
16:76278553 G A 0.037456 -1.5624e-05
16:76282990 A G 0.580302 1.0899e-05
16:76290155 A G 0.027022 -1.6072e-05
16:76292497 C G 0.201762 5.4268e-06
16:76292533 C A 0.072049 -2.0478e-05
16:76298116 G C 0.025920 -4.1931e-06
16:76298414 A C 0.022412 2.0900e-05
16:76310621 T C 0.735079 5.9938e-06
16:76312817 A C 0.101590 -5.0083e-08
16:76313465 A G 0.088246 1.5857e-06
16:76314775 G A 0.394400 -1.3506e-05
16:76318542 C G 1.446166 3.6655e-05
16:76321342 T C 0.669085 -3.3803e-06
16:76325856 A G 0.075741 1.4099e-05
16:76329702 C T 0.060034 -1.7012e-05
16:76335794 A G 0.699687 -1.8569e-05
16:76337198 A G 0.072243 2.8606e-05
16:76339611 A C 0.026753 -2.0327e-05
16:76354129 G A 0.707846 -1.5609e-05
16:76358864 A G 0.030490 -1.5063e-05
16:76362013 T C 0.149181 1.6218e-05
16:76364177 C T 1.474775 3.1372e-06
16:76372629 A G 0.209099 1.3376e-05
16:76373139 C A 0.031741 -5.4830e-07
16:76379353 C T 0.178851 1.4880e-06
16:76383246 A G 0.377424 3.0067e-06
16:76394023 G C 0.162362 -5.4971e-06
16:76394535 G A 0.075381 5.6123e-06
16:76398320 T C 0.079926 -6.9203e-06
16:76404057 A G 0.897070 4.5915e-07
16:76411579 G A 0.276582 5.5242e-06
16:76412317 G A 1.902493 -1.1281e-05
16:76413718 T C 0.067429 -2.3903e-05
16:76415092 C T 0.887629 -7.5584e-06
16:76432398 T C 0.174805 -1.1717e-05
16:76434865 C A 0.041355 2.9577e-05
16:76435946 G T 0.066541 -4.3461e-06
16:76449793 C T 0.045605 7.1689e-06
16:76451936 A G 0.799580 2.4543e-06
16:76459093 A G 0.094682 1.9942e-05
16:76459190 G A 0.831957 8.9852e-07
16:76459368 A C 0.278279 -5.4932e-06
16:76460139 C T 0.897886 5.8004e-06
16:76467101 A G 0.037582 -2.2485e-05
16:76473624 T C 0.059242 -7.6111e-06
16:76482439 A G 0.042467 5.8841e-06
16:76482747 G C 0.035423 -2.2784e-05
16:76482910 A G 0.993945 -2.4950e-06
16:76484576 A T 1.759191 -1.7825e-06
16:76486004 T C 1.804908 5.7734e-06
16:76486581 G A 0.171888 1.2595e-06
16:76497986 C A 0.193946 -8.3409e-06
16:76503529 T C 0.077094 -1.2646e-05
16:76508697 T C 0.262480 -2.8973e-06
16:76511762 C A 0.146332 6.8826e-06
16:76515796 C A 0.921692 2.1412e-07
16:76521236 C T 1.772970 5.4679e-06
16:76523792 G A 1.791686 1.0426e-05
16:76523938 G A 0.162257 -1.6141e-05
16:76524013 G C 0.513635 -1.2846e-05
16:76524393 T C 0.402070 -1.4907e-05
16:76524549 G A 0.192338 -2.7725e-06
16:76524577 G A 0.035158 1.3029e-05
16:76524678 T C 0.088280 1.7211e-05
16:76524968 C T 0.218309 1.7071e-05
16:76527948 C T 0.372879 1.0684e-05
16:76531303 G A 0.066062 9.6246e-06
16:76532342 A G 0.040747 2.4311e-05
16:76532583 G A 1.821955 -2.0361e-06
16:76544736 C G 0.041978 2.7759e-06
16:76545924 C T 1.386400 -1.5234e-05
16:76546827 G A 1.823349 -4.8864e-06
16:76547281 T C 0.048237 2.8754e-05
16:76549731 C T 0.085591 -2.4436e-05
16:76552730 C T 0.082796 -1.0716e-05
16:76552841 C T 1.258903 -1.1302e-05
16:76566157 G A 0.855749 4.6179e-06
16:76567153 C T 0.045075 7.6562e-06
16:76576620 G A 0.121802 -2.0584e-05
16:76576662 A G 0.431777 -1.1203e-05
16:76581785 A G 0.609898 -2.7266e-05
16:76582164 T C 0.034784 2.4253e-05
16:76584241 C G 0.137737 6.4439e-06
16:76586951 T C 0.752843 1.1375e-05
16:76587331 C T 0.610265 -2.4868e-05
16:76592313 G T 0.503507 -2.4769e-05
16:76593334 C T 0.539909 1.6701e-05
16:76599222 C T 0.656482 1.7332e-05
16:76600669 A C 0.045979 5.7526e-06
16:76603671 G A 0.030364 2.3411e-06
16:76603806 T C 0.178317 -1.0235e-05
16:76604342 T C 1.206872 -1.5756e-05
16:76608160 T C 0.959777 3.3246e-06
16:76609288 C T 0.271309 6.9862e-06
16:76610695 A C 1.660484 2.5697e-05
16:76611562 C T 0.759490 1.8142e-05
16:76617507 G A 0.031554 -2.3687e-06
16:76617915 C T 1.103055 5.4254e-05
16:76618621 C G 1.683793 6.1507e-05
16:76618964 C T 0.161607 1.4918e-06
16:76619806 G A 0.056978 -2.1603e-05
16:76621957 T C 0.085587 3.0684e-05
16:76625956 T C 0.266968 -2.2641e-05
16:76629806 T C 0.255592 1.3409e-05
16:76632518 A G 0.518606 1.0909e-05
16:76634198 T C 1.110950 4.9221e-05
16:76635013 C A 0.136275 5.6562e-06
16:76635778 T G 0.026627 1.4631e-05
16:76640703 C T 1.478423 2.1344e-05
16:76640957 T G 0.223052 -2.3267e-05
16:76646224 A C 0.037823 2.3543e-05
16:76652214 C G 1.324255 4.4459e-05
16:76655144 G T 0.045881 3.3981e-06
16:76655542 C A 0.201443 -8.6272e-06
16:76658397 G A 0.028324 8.9286e-06
16:76675869 G T 0.093900 -4.1967e-06
16:76679471 A G 0.072386 4.6046e-06
16:76680912 A G 0.069785 -1.2206e-05
16:76703755 T G 0.352888 -1.6459e-05
16:76704720 T C 0.036103 1.1407e-05
16:76704812 G A 0.028127 1.0034e-05
16:76706266 A G 0.289430 -2.4435e-05
16:76721960 G A 0.028705 2.1591e-05
16:76726031 A G 0.026797 -4.0763e-06
16:76743414 A G 0.067707 -2.4550e-05
16:76758888 G A 0.032145 5.1457e-06
16:76767431 G T 0.442891 2.7327e-05
16:76771823 G T 0.038190 5.3768e-07
16:76783913 A G 0.072107 -2.5064e-05
16:76798980 A G 0.372488 -5.9833e-06
16:76815651 G A 0.032050 3.3006e-06
16:76817956 C T 0.642400 -2.2689e-05
16:76820976 G A 0.422632 -8.9391e-06
16:76828027 C T 0.045003 1.5818e-05
16:76828888 C A 0.265523 -1.4507e-07
16:76830864 T G 0.267430 -3.3106e-06
16:76836381 T C 0.036113 1.5975e-05
16:76836469 T C 0.086920 1.3547e-05
16:76842099 T G 1.572513 -2.1904e-05
16:76846539 C T 0.265458 -1.2798e-05
16:76849186 A G 0.060564 -1.1259e-05
16:76851432 C T 0.023418 2.8399e-05
16:76853479 T C 0.032064 4.2648e-06
16:76856009 C T 0.035831 1.6913e-05
16:76858002 G A 0.144475 -2.5031e-05
16:76862439 A G 0.025036 -1.6339e-07
16:76863800 C T 0.342502 -2.6007e-05
16:76865122 A G 1.516011 -3.2134e-05
16:76866931 T C 0.046095 1.1538e-05
16:76868438 T C 1.266689 -9.1810e-06
16:76871382 G A 0.062383 9.3046e-06
16:76877598 A G 0.089820 -2.0792e-05
16:76877918 G A 0.741494 -2.9837e-06
16:76878507 A G 0.033937 3.5485e-06
16:76878862 A G 0.738112 -1.9628e-05
16:76880054 T G 0.512425 -4.3369e-05
16:76880158 G T 0.022803 -6.3912e-06
16:76881972 C T 0.167975 -4.4198e-06
16:76884651 T C 0.053778 -3.4978e-06
16:76890043 T C 0.351977 -2.4626e-05
16:76890126 C T 0.468941 1.8149e-05
16:76900461 G A 0.364974 -3.9952e-05
16:76905108 A G 0.831974 -4.5867e-05
16:76907610 T C 0.053255 -3.8523e-06
16:76913513 A G 1.259627 -2.7430e-05
16:76918895 G A 0.054159 3.8963e-05
16:76932355 G A 1.297029 -1.9345e-05
16:76935464 C A 0.118324 1.0501e-05
16:76935681 G C 0.198281 -3.9222e-06
16:76938776 T C 0.052701 -2.3614e-07
16:76946720 A G 1.288764 -1.1909e-05
16:76960823 C A 0.376598 -2.5016e-05
16:76967075 C T 0.322579 -5.6161e-06
16:76967774 C T 0.040635 7.0855e-06
16:76967800 G A 0.041835 -3.8394e-06
16:76968917 G A 0.027885 -4.1181e-07
16:76972621 C T 0.546851 8.3772e-06
16:76975950 T C 0.115693 -3.1223e-06
16:76978107 T C 0.050059 -1.9879e-06
16:76985437 A G 1.291735 -1.4306e-05
16:76991593 C T 1.970102 4.3599e-06
16:76992331 C T 0.048464 -2.2162e-05
16:77000977 C T 1.090738 2.1901e-06
16:77001311 G A 0.851533 1.2246e-05
16:77001806 G A 0.308578 -1.4512e-05
16:77005187 C T 0.401954 -2.0691e-05
16:77022218 G T 0.342553 -3.1288e-06
16:77022699 G C 1.339768 3.2883e-05
16:77023447 C T 0.025631 4.5335e-06
16:77026416 C A 0.043593 2.7259e-06
16:77031505 G A 0.590478 1.3421e-05
16:77035834 G A 0.293568 -1.7830e-05
16:77036662 C T 0.247052 -2.9474e-05
16:77040605 G A 0.571225 -1.3452e-05
16:77045315 C T 0.092135 -1.0061e-05
16:77049257 A G 1.066752 3.0319e-05
16:77055064 A G 1.826092 -4.1816e-06
16:77055902 A G 1.839008 -1.0112e-06
16:77059086 T G 0.025380 1.2527e-05
16:77064390 G T 0.028021 -8.2302e-06
16:77094812 G A 0.052395 1.5024e-05
16:77097271 C A 0.423118 1.3251e-05
16:77101327 G A 0.621630 -8.0709e-06
16:77103137 C T 0.715758 2.4853e-05
16:77103829 C T 1.160805 4.0716e-05
16:77116898 A G 0.028351 2.5259e-06
16:77127860 G A 0.149453 1.6955e-05
16:77136476 T C 1.748464 -2.0019e-06
16:77142224 A C 0.024751 -7.7122e-06
16:77143004 C T 0.200454 -6.7753e-05
16:77158330 T G 0.030734 -1.4009e-05
16:77162941 A C 1.967369 2.6006e-05
16:77173725 A G 1.966855 2.7986e-05
16:77178861 A G 1.764640 6.4755e-05
16:77179300 T C 0.067826 -4.9374e-06
16:77181185 T G 0.048383 2.5773e-05
16:77182094 T C 0.489452 -5.2271e-06
16:77183408 A G 0.060887 -1.4810e-06
16:77187372 T C 0.051677 1.6705e-06
16:77188707 C T 0.244954 -6.6115e-06
16:77189517 G A 0.034019 -1.8077e-06
16:77201509 C T 0.181965 2.2850e-05
16:77203721 A G 0.118249 -4.5379e-06
16:77206562 A G 1.974580 5.3018e-06
16:77221679 C T 0.099479 -6.5659e-06
16:77224636 G C 0.048951 1.3602e-05
16:77225440 T G 0.037983 -6.7365e-06
16:77229150 C T 0.067959 -1.0845e-05
16:77235574 G A 0.107247 -1.3363e-05
16:77240092 C G 0.090275 1.8935e-05
16:77242013 C A 0.025900 2.9669e-06
16:77242063 T C 0.171997 2.2940e-07
16:77243330 T C 0.050484 2.8700e-06
16:77244837 C T 1.348183 -8.1784e-06
16:77245139 C T 0.055832 -2.0345e-05
16:77246218 A G 1.149915 5.7995e-06
16:77249450 T A 0.025108 4.6278e-07
16:77254262 C T 1.831012 -2.3773e-05
16:77255735 A G 0.807403 4.0673e-06
16:77257307 T C 0.271105 3.8499e-05
16:77258834 T C 1.633363 -1.2358e-06
16:77262306 T C 0.028681 -8.3704e-06
16:77265478 A C 0.497972 1.0155e-05
16:77270103 A C 0.067544 -4.0285e-06
16:77274806 G A 0.195269 -1.1329e-05
16:77276815 G A 0.538661 -8.8247e-07
16:77276860 C T 0.151605 2.2582e-06
16:77279769 A C 0.046921 3.5546e-06
16:77295852 A G 0.421306 1.4206e-05
16:77297193 A G 0.840831 -1.1843e-05
16:77302444 A C 0.029045 -1.5796e-06
16:77306187 T C 0.074579 2.3403e-05
16:77311312 T C 0.301738 -1.1241e-05
16:77312712 A G 0.281584 3.3479e-06
16:77314194 G T 0.333200 -1.0446e-05
16:77316834 G C 0.978367 -1.2695e-05
16:77317591 C T 0.247052 8.3336e-06
16:77319869 G A 0.104511 -4.0410e-06
16:77320524 G A 0.030218 -6.3825e-07
16:77320932 T G 0.022422 -8.0952e-06
16:77322055 C A 0.035447 -5.6525e-06
16:77323093 G A 0.255463 1.0137e-05
16:77323235 G C 0.276450 8.4453e-06
16:77325325 T G 1.010502 -1.2558e-05
16:77328990 A C 0.258315 1.1036e-05
16:77329641 G T 0.208712 1.7827e-05
16:77332404 A C 0.035538 -9.6808e-06
16:77333598 C T 0.223919 -2.5013e-05
16:77342569 C A 0.048172 1.3208e-05
16:77348111 A C 1.090619 -2.2845e-05
16:77350909 A G 1.848297 6.2291e-05
16:77351080 C T 0.071284 3.3430e-06
16:77351162 A C 0.779878 5.7144e-05
16:77353973 T G 0.778284 5.1326e-05
16:77359919 T A 0.756913 3.9211e-05
16:77365726 C G 0.537342 2.7943e-05
16:77372875 T G 0.024897 1.8314e-05
16:77380144 C T 0.057182 -3.2087e-05
16:77388143 G A 0.061023 3.3702e-05
16:77389002 A G 0.077026 1.8538e-07
16:77395259 T C 1.192124 8.3057e-06
16:77401479 A G 0.021222 3.6372e-06
16:77401545 G A 0.486219 2.8406e-06
16:77406775 T C 0.230777 2.3176e-05
16:77407078 C T 0.025063 1.4987e-05
16:77415296 T C 1.705385 1.0921e-06
16:77415974 A G 0.105915 5.6759e-06
16:77420667 C T 0.275987 -1.0674e-05
16:77421991 C T 0.105112 4.6305e-06
16:77427769 C T 0.198128 1.7416e-05
16:77429605 T C 0.352086 -2.1743e-05
16:77429804 G A 0.336831 5.5359e-06
16:77430373 A G 0.137115 1.7527e-05
16:77431739 C T 0.557690 -1.0323e-05
16:77444509 A C 0.335739 7.8115e-07
16:77444927 A G 0.034376 6.1873e-06
16:77445210 C A 0.026865 -9.2836e-06
16:77448663 G A 0.495137 -1.9568e-05
16:77449407 T C 0.036993 1.2813e-05
16:77450649 A G 0.034896 -2.3159e-05
16:77452210 A G 1.402723 -5.6825e-06
16:77453385 C T 0.280336 1.3569e-05
16:77454588 T G 0.251243 -3.6257e-06
16:77456225 A G 0.049107 -3.1480e-05
16:77456789 A G 1.335885 -1.2466e-06
16:77456881 G A 0.102188 -5.2104e-06
16:77457066 G A 0.307327 1.7779e-05
16:77457370 C T 0.038183 -9.9273e-06
16:77472446 G C 0.152934 -7.7435e-06
16:77479287 A G 1.506047 -1.1834e-05
16:77490075 G A 1.296108 2.8445e-06
16:77492386 C T 0.759857 -1.6388e-05
16:77497138 T G 0.067184 -5.2934e-06
16:77498109 T C 0.167356 1.3497e-05
16:77502310 C A 1.166435 -2.7112e-06
16:77502781 G A 0.237590 2.7602e-06
16:77503832 C A 0.145818 5.3571e-05
16:77522876 G C 1.545607 -4.9474e-05
16:77523084 G C 0.496374 2.3711e-05
16:77523952 A G 1.803738 -1.2276e-05
16:77524774 C T 0.393869 -5.9965e-05
16:77526473 C T 0.066297 4.8246e-06
16:77527427 C T 0.569953 1.4895e-05
16:77528576 T C 0.024261 -8.8763e-06
16:77529847 C T 0.066538 2.6268e-06
16:77554812 G A 0.034056 1.8696e-05
16:77555871 A G 0.033444 -5.9161e-06
16:77558677 G A 0.777516 4.6755e-05
16:77568769 G C 0.116764 1.8107e-05
16:77575203 G T 1.919540 6.2128e-06
16:77577183 C T 0.787579 -1.2746e-05
16:77583904 G A 0.045031 -1.4965e-05
16:77595335 A G 0.090275 1.9566e-05
16:77599439 C T 0.040213 1.8936e-05
16:77609561 A G 0.098656 -8.7030e-06
16:77611387 C T 0.169427 -8.5295e-06
16:77614822 G A 0.565006 5.7710e-06
16:77615517 C G 0.044476 -2.0864e-05
16:77617417 T C 1.000588 4.7044e-07
16:77618489 A C 0.028610 -1.9260e-05
16:77627354 A G 0.092591 6.0513e-06
16:77627900 G A 0.710240 -1.6833e-05
16:77635695 C G 0.029980 8.3059e-06
16:77643421 C T 0.447216 -6.2108e-06
16:77650006 G A 0.057858 1.8538e-05
16:77656123 T G 0.104657 -7.3444e-06
16:77660597 G A 0.279520 3.3325e-05
16:77668754 T C 0.244937 1.6392e-05
16:77669306 T C 0.532847 9.7242e-06
16:77674206 C T 0.187680 1.1819e-05
16:77674605 C T 0.120639 1.8561e-05
16:77675002 A G 0.080889 6.9962e-06
16:77675995 T G 0.288302 8.4442e-07
16:77679810 G A 1.363237 -9.0729e-06
16:77682966 G A 0.296580 -3.1905e-06
16:77684529 A G 1.478168 -3.5136e-06
16:77685572 T C 0.028273 -2.1997e-06
16:77685690 A G 0.325897 1.6008e-05
16:77686997 C T 0.033655 -3.7094e-05
16:77687591 T G 0.241996 1.3837e-05
16:77695251 A G 0.457154 -6.7376e-06
16:77700274 C T 0.042386 1.0051e-05
16:77700652 C T 0.269433 -2.2621e-05
16:77702640 T C 1.705558 -4.2392e-07
16:77703488 A G 0.561049 -3.9168e-06
16:77708877 T C 0.483530 -1.0428e-05
16:77708969 T C 0.046006 4.5831e-07
16:77710618 A G 0.163824 -4.8726e-06
16:77711532 G T 0.033002 3.8254e-06
16:77715040 C T 0.555358 1.1899e-06
16:77715092 A G 0.038387 -1.4532e-05
16:77720772 A G 0.533942 7.1550e-06
16:77728000 A G 0.059344 -1.4770e-05
16:77730318 C T 0.203660 -7.5068e-06
16:77730517 C A 0.204894 -9.3744e-06
16:77735029 C A 0.040652 1.3836e-05
16:77735474 T C 0.770240 -1.8274e-05
16:77738915 G A 0.142578 8.7713e-06
16:77739631 T C 0.128568 -1.1590e-05
16:77741022 C T 0.123427 -1.9259e-05
16:77742082 T G 0.097738 2.2779e-05
16:77743177 G A 1.332673 -9.9379e-06
16:77743558 C A 0.405279 -4.2630e-06
16:77745591 T C 0.030979 -6.2621e-06
16:77745908 G C 1.086950 -5.4483e-06
16:77747444 G A 0.404793 -7.1790e-06
16:77755479 A C 0.338690 2.7267e-06
16:77757881 A G 1.858421 -5.4826e-06
16:77758686 T C 0.207943 2.0819e-06
16:77759161 A C 0.121132 6.7512e-06
16:77761398 G A 0.486586 1.6478e-05
16:77762532 G A 0.351555 5.3218e-06
16:77762569 G A 0.071332 -2.0770e-05
16:77762832 A C 0.137139 1.7583e-05
16:77763989 A G 0.172028 2.1938e-05
16:77764635 G A 0.063097 3.0952e-05
16:77766284 G A 0.734722 7.9442e-06
16:77766842 T C 0.137781 1.3741e-05
16:77767055 G C 0.037221 7.2531e-06
16:77767529 T C 0.586310 -1.8470e-05
16:77768840 G A 1.846076 -8.8042e-07
16:77769834 A G 0.338286 -1.2426e-05
16:77774762 G A 0.046020 -2.4356e-05
16:77775672 G A 0.114465 1.3165e-05
16:77779590 T C 0.154944 2.1814e-05
16:77781800 A G 1.205002 -6.6980e-07
16:77784990 A G 0.037367 -2.2154e-05
16:77785721 C T 0.206451 1.1730e-05
16:77786905 A G 1.248048 2.3958e-05
16:77787348 A T 0.657196 -9.5193e-07
16:77787790 C T 0.341315 1.8825e-06
16:77788041 G C 0.099220 1.1530e-05
16:77796262 C A 0.812860 -2.9755e-05
16:77796675 C A 0.132991 -2.0899e-05
16:77798256 T C 0.032125 9.2667e-06
16:77804032 C T 0.113673 1.6788e-05
16:77805901 C T 1.249380 -7.1710e-05
16:77808303 C T 1.028712 -5.9562e-05
16:77818871 A G 0.406969 -4.0946e-06
16:77819632 G A 0.094100 -5.6574e-06
16:77821797 T C 1.829220 -3.4438e-06
16:77823365 G T 0.283355 4.3270e-05
16:77827349 T C 0.038037 -2.1001e-06
16:77828035 T C 0.022609 -4.9810e-06
16:77833877 T C 0.070002 -5.5229e-06
16:77835409 C T 0.069574 -3.2136e-06
16:77835671 A C 1.551475 -4.4652e-06
16:77838410 T G 0.032757 -2.4080e-06
16:77838514 A G 0.052497 5.1626e-06
16:77845650 A G 0.094073 -1.0031e-05
16:77850966 C T 0.469267 -8.6740e-06
16:77853210 T C 0.081201 1.7682e-05
16:77854848 G A 0.371618 -1.9082e-06
16:77854870 G T 0.024608 7.7016e-06
16:77856485 G A 1.925245 3.2506e-06
16:77860146 C T 0.081851 6.6263e-06
16:77865292 C T 0.238797 1.5413e-05
16:77867142 T C 0.146111 -1.1593e-05
16:77870352 G A 0.545862 3.9986e-05
16:77870519 T C 0.416074 -3.1247e-05
16:77870625 G A 0.212839 1.0635e-05
16:77872398 G A 0.410763 -7.4437e-08
16:77874630 A G 0.168971 2.6865e-06
16:77879657 G A 1.319043 -3.6142e-06
16:77880973 G A 0.146906 2.7236e-05
16:77884916 G A 0.068649 6.6430e-06
16:77888266 T C 0.991487 1.8600e-05
16:77891279 G A 0.754801 1.1272e-05
16:77893684 T C 0.056950 3.5333e-05
16:77893866 C T 0.052925 1.8672e-05
16:77893938 T G 0.176940 -1.1520e-06
16:77896622 C T 0.083697 8.9669e-06
16:77900173 G A 0.057049 2.5347e-05
16:77900479 C T 0.034773 3.3478e-06
16:77901144 C A 0.291902 -4.8511e-06
16:77903144 A G 0.087824 3.6154e-06
16:77905658 G T 1.047200 -1.3158e-05
16:77910349 T C 0.030048 2.1391e-06
16:77910418 G A 0.636324 -5.1918e-06
16:77915260 G A 0.085322 -3.5180e-07
16:77916191 A T 0.455763 -6.8843e-07
16:77920737 C T 0.042906 -3.1482e-06
16:77921506 A G 0.187354 1.5288e-05
16:77922600 T C 0.048699 -1.1403e-05
16:77922774 C T 1.200875 1.1843e-05
16:77930075 C A 1.897927 2.5055e-06
16:77932229 A G 1.669269 -5.3575e-08
16:77937297 A C 0.200695 1.2514e-08
16:77938403 A G 0.026882 1.1756e-05
16:77938566 T C 0.482476 -5.8666e-06
16:77939493 G A 1.603798 1.1386e-05
16:77940585 A G 1.116339 1.3025e-05
16:77941229 G T 0.134596 3.3651e-06
16:77941778 C G 0.039802 2.2353e-05
16:77947607 A G 0.609034 -1.2066e-05
16:77951381 T C 0.081603 -2.1642e-05
16:77954525 A G 0.262575 -1.6784e-05
16:77956468 A G 0.030932 -8.6111e-07
16:77956528 C T 0.133249 2.6508e-05
16:77956657 A G 0.130665 -2.1351e-06
16:77956689 G A 1.088185 1.8413e-05
16:77958711 T C 0.020396 -9.3221e-06
16:77959288 C T 0.296339 -1.8483e-05
16:77959692 T C 1.318251 -1.5028e-05
16:77960891 C T 0.408764 1.8569e-05
16:77962700 C G 0.443153 7.9098e-06
16:77963488 G A 0.241360 3.2285e-06
16:77963712 C A 0.861175 7.8052e-08
16:77964213 C T 0.413412 -2.9273e-05
16:77965017 G A 0.139342 -1.6826e-05
16:77967322 A C 1.341478 -5.9781e-05
16:77967434 T C 0.031272 5.6792e-07
16:77967548 C G 0.713966 2.0879e-06
16:77967802 A G 1.586820 3.2194e-05
16:77968004 C T 1.175478 -5.2801e-05
16:77968289 A G 0.134409 3.6338e-05
16:77969116 C T 0.156242 -1.1235e-05
16:77969121 C G 0.319716 5.9045e-06
16:77969856 G T 0.058511 1.6491e-05
16:77971628 T G 0.046149 2.5801e-05
16:77971679 G A 1.318594 2.4188e-05
16:77971908 T C 0.433141 2.6421e-05
16:77972994 T C 0.388641 -1.3033e-05
16:77973126 G A 0.429656 3.3448e-05
16:77973339 C A 0.066637 2.0900e-05
16:77973356 G A 1.036324 8.0876e-06
16:77974665 G T 0.881516 -4.8971e-05
16:77978067 G A 0.307633 -1.2968e-04
16:77978976 A C 0.150517 -6.4903e-05
16:77980030 C T 0.086706 -2.9684e-05
16:77987267 G A 0.031431 3.7121e-05
16:77996006 C T 0.032203 6.0005e-05
16:78004360 G T 0.554909 -7.2229e-05
16:78005221 T G 0.105626 3.1940e-06
16:78005533 T C 1.795181 -3.4227e-07
16:78010274 G A 0.318567 -2.7419e-05
16:78010501 G A 0.062591 -2.1578e-06
16:78012216 G A 0.392319 -1.9078e-06
16:78015342 A G 0.835000 -5.9749e-05
16:78022835 A G 0.084829 -1.3348e-05
16:78023127 G A 0.031928 -6.2785e-06
16:78023791 G A 1.295176 -8.8457e-05
16:78031587 G C 0.025733 1.6296e-05
16:78032498 G A 0.478960 -8.4704e-06
16:78035437 T C 0.053493 -1.3172e-06
16:78037250 T C 0.236192 1.7357e-05
16:78045679 A C 0.077652 4.0141e-06
16:78052615 T C 0.050494 -1.2676e-05
16:78056072 A C 0.058378 1.2362e-05
16:78059541 T C 0.032628 -3.4579e-06
16:78061413 T C 0.099319 -1.8858e-05
16:78064733 A C 0.266250 8.0724e-06
16:78073264 C T 0.752694 -2.0261e-05
16:78076263 A G 0.695002 1.3837e-05
16:78077038 C T 1.446196 -4.5662e-06
16:78085930 T C 0.078482 -2.3014e-05
16:78097665 C T 0.199570 1.4146e-05
16:78099329 A G 0.078937 1.7790e-05
16:78101731 C A 1.252682 2.6185e-05
16:78105803 G A 0.816872 -3.8082e-05
16:78108519 T C 0.028864 -1.6050e-06
16:78112907 G A 1.699830 -2.8319e-05
16:78115058 C G 0.043463 -5.4326e-06
16:78115987 T G 0.097201 -1.7810e-05
16:78122693 A G 0.961592 9.2344e-08
16:78124716 C T 0.604509 1.0101e-05
16:78128267 T C 0.061584 -5.0331e-08
16:78134644 T G 0.250414 -1.2810e-05
16:78138182 C T 0.630718 5.3946e-06
16:78139005 A G 0.060792 -2.4652e-05
16:78143321 G T 0.752092 3.4665e-06
16:78146486 A G 0.047502 -1.0565e-06
16:78148935 T C 0.030449 -6.3052e-06
16:78151413 C T 0.054826 1.1685e-05
16:78158754 C G 0.339251 -3.2027e-07
16:78160462 A C 1.196027 1.2949e-05
16:78164235 G T 0.513825 -3.3113e-06
16:78167658 A G 1.210480 7.9884e-06
16:78170807 G C 0.036470 -2.0189e-05
16:78172536 C T 1.209082 8.2581e-07
16:78179608 C T 0.390187 1.5714e-05
16:78180076 C T 0.364158 -3.2380e-05
16:78181791 A G 0.198764 -2.5280e-05
16:78186141 G C 0.040971 1.2213e-05
16:78187380 C T 0.136278 -1.5705e-05
16:78188359 G A 1.535870 2.9670e-06
16:78188738 A G 1.084431 2.5385e-06
16:78196020 A G 0.048318 -1.3555e-05
16:78197911 C T 0.567917 -1.3446e-06
16:78201292 A C 0.812751 2.3942e-05
16:78201753 A C 0.551118 1.7455e-06
16:78203391 T G 0.200375 3.9141e-05
16:78204267 G T 0.126562 -4.8986e-06
16:78205728 C T 0.372995 5.0389e-06
16:78209069 G T 0.763655 -6.2361e-06
16:78221142 G A 0.141929 -8.8228e-06
16:78221970 C G 0.264404 2.5511e-05
16:78222516 T C 0.148460 6.6303e-06
16:78222725 G T 0.265210 -1.9932e-05
16:78222989 A G 0.772508 6.8696e-07
16:78223295 A C 0.064022 -1.7599e-05
16:78223348 G C 0.214814 -6.6545e-06
16:78225633 G A 1.380617 1.7054e-05
16:78230397 T C 0.173490 8.9364e-07
16:78234673 T C 0.059670 1.1878e-05
16:78236048 G T 0.547650 3.9626e-05
16:78236808 T C 0.260433 -9.3817e-06
16:78239974 G A 0.166636 2.7131e-05
16:78244295 G C 0.164534 1.3353e-05
16:78247842 A G 0.117994 -2.3010e-05
16:78249913 G T 0.186412 3.2046e-06
16:78251616 G A 0.426807 -1.0463e-06
16:78253194 A G 0.239555 3.1518e-05
16:78258810 C A 1.568702 -3.1266e-06
16:78264279 C T 0.027607 -5.3671e-06
16:78264430 G A 0.306236 -1.2910e-05
16:78268191 A C 1.059510 -1.0548e-05
16:78273055 T C 0.197955 2.2020e-06
16:78277937 C T 0.921383 3.6407e-06
16:78278009 G T 0.350729 -7.0381e-07
16:78278126 A G 0.144985 -1.5030e-05
16:78280176 C T 0.364872 1.8989e-05
16:78281160 G A 0.134589 1.4846e-05
16:78285478 T C 0.556367 2.4957e-05
16:78298334 C G 0.110345 -1.1788e-05
16:78302656 A C 0.025053 -7.9186e-06
16:78304424 T G 0.099968 -6.6357e-06
16:78305346 T G 0.048815 -6.5483e-06
16:78306219 G A 1.155263 1.0037e-05
16:78308820 G A 0.112497 8.8200e-06
16:78309432 C T 0.291943 2.1236e-07
16:78309479 G A 0.300572 -4.8762e-06
16:78312527 G A 0.160733 -9.0299e-06
16:78313863 A G 1.209698 8.6309e-06
16:78316206 G A 0.429418 -6.0267e-06
16:78318348 C T 1.815604 -2.6988e-05
16:78319667 G C 0.085053 1.9888e-06
16:78322348 A G 0.405881 1.4503e-05
16:78326209 A G 1.152390 5.1586e-06
16:78330872 C T 0.178613 -1.0579e-05
16:78331559 T C 0.825059 7.6076e-06
16:78334540 G A 0.125355 9.2737e-06
16:78345274 T C 0.037694 -2.2372e-06
16:78345490 A G 0.073994 -1.0922e-05
16:78346675 A G 0.222651 -1.3452e-05
16:78346915 T C 0.062581 -7.8051e-06
16:78347919 G T 0.037877 -1.9164e-05
16:78350719 C T 0.266250 5.8554e-06
16:78350900 G A 0.049546 -2.6662e-05
16:78356603 A G 0.278439 -5.3408e-07
16:78356662 G T 0.802178 9.5075e-07
16:78362564 G A 0.241136 -1.6022e-05
16:78366173 C T 0.286751 -3.3624e-06
16:78367652 C A 0.283943 -1.8075e-05
16:78368068 G C 0.262544 -2.6735e-06
16:78385508 G A 0.984691 9.3458e-06
16:78386740 T C 1.478015 2.5431e-05
16:78390904 A G 0.282529 -7.3001e-07
16:78395155 A G 1.509480 2.8063e-05
16:78396041 G A 0.025291 -9.1815e-06
16:78396141 A G 0.152380 -4.7543e-06
16:78396781 G A 1.277813 4.2885e-05
16:78398851 T C 0.088722 2.6595e-05
16:78402368 T C 0.028484 9.6270e-06
16:78402716 C G 0.084853 9.3496e-06
16:78413522 A G 0.213427 -9.9751e-06
16:78413612 T C 0.155933 1.1185e-05
16:78415731 A G 0.082554 -9.9899e-06
16:78420461 G A 0.167924 -6.3093e-06
16:78420775 A G 1.207416 3.7949e-05
16:78424711 G A 0.118878 9.0451e-06
16:78428788 T C 0.142640 -5.0904e-05
16:78429869 T C 1.345568 5.2164e-05
16:78431011 G A 1.492206 3.8842e-05
16:78431277 G T 0.346778 -8.2972e-06
16:78431485 A G 0.233466 -5.9478e-06
16:78434065 G T 0.099513 1.2422e-06
16:78434140 A G 0.047360 -1.8499e-05
16:78436084 C T 0.063747 -1.0164e-05
16:78438412 G A 0.087872 5.4827e-06
16:78439099 G A 0.138818 9.0328e-06
16:78442217 T C 0.031737 2.1928e-05
16:78443040 T C 0.127184 -8.3257e-06
16:78446179 T C 0.062142 -1.3347e-05
16:78446501 C T 0.112799 -1.3009e-06
16:78455829 C A 0.080134 -2.6900e-06
16:78457785 T C 0.088922 7.0222e-06
16:78457885 T C 0.178545 -7.0063e-06
16:78458484 C T 0.559199 -2.9220e-05
16:78458807 G C 0.024632 3.8127e-07
16:78460503 C G 0.184155 -6.6221e-06
16:78462368 T C 0.187585 -2.3530e-06
16:78466437 G C 0.103929 -1.0719e-05
16:78467324 C T 0.291596 -3.3620e-05
16:78469376 T G 0.026658 -7.9816e-06
16:78471710 T C 0.050100 1.0614e-05
16:78472701 G A 0.770740 -1.5885e-05
16:78473430 C T 0.357359 -3.5694e-05
16:78477223 C A 0.096286 -3.4272e-05
16:78482947 C G 0.073715 3.4159e-05
16:78486193 G T 0.106846 -4.7089e-06
16:78488843 T C 0.034416 1.0335e-06
16:78488916 T G 0.095610 -1.2027e-05
16:78490090 T G 0.026502 -4.6912e-06
16:78490529 G T 0.060262 -8.8009e-06
16:78491538 T C 0.047003 2.0568e-07
16:78492860 A G 0.043664 -1.8477e-05
16:78495543 G A 0.401876 -1.1920e-05
16:78502277 A C 0.325900 -9.4229e-06
16:78503595 G A 0.511643 -1.3777e-05
16:78504236 T C 0.067051 -1.6797e-06
16:78507797 G A 0.031884 -1.8372e-07
16:78508376 T C 0.081089 9.4251e-06
16:78512130 T C 0.067905 -2.3144e-05
16:78513459 C T 0.158527 -2.1538e-05
16:78514168 C T 0.058610 1.1513e-05
16:78521339 T C 0.404178 -5.2581e-06
16:78523471 A C 0.981185 5.0661e-05
16:78527598 A G 0.064110 1.2624e-05
16:78527672 A C 0.155627 1.4166e-06
16:78527790 C T 1.693571 1.5365e-05
16:78531528 C T 0.059476 9.5457e-06
16:78532175 T C 0.066875 8.8517e-06
16:78533357 C A 0.881662 3.1557e-05
16:78533399 G A 1.915596 1.6428e-06
16:78534322 C T 1.933044 4.6276e-07
16:78536890 T C 1.932922 3.8003e-06
16:78544986 T C 1.400672 -6.9111e-06
16:78546566 C T 0.133229 2.1912e-05
16:78552528 A G 0.193708 1.1919e-05
16:78553515 G C 0.106646 -2.0523e-05
16:78554351 T C 0.023373 -3.5553e-06
16:78554581 A G 0.107625 8.1542e-06
16:78554715 C T 0.343848 1.4577e-05
16:78555377 T C 0.040672 -2.0822e-05
16:78559734 G C 1.755964 1.2357e-06
16:78564262 A G 1.784574 1.3813e-05
16:78564882 T C 0.054730 -1.2150e-05
16:78566026 C G 0.192845 1.3845e-05
16:78569957 G C 0.088093 2.9545e-05
16:78572542 G A 1.375612 -1.6758e-05
16:78577298 T C 0.173629 9.3602e-06
16:78581163 T C 1.197785 -2.9077e-05
16:78583920 G A 0.182492 1.5995e-05
16:78585339 G C 0.156698 -3.1033e-05
16:78585747 G C 0.109195 3.1641e-05
16:78586303 T C 0.024815 4.1374e-06
16:78587943 C T 0.047978 1.8326e-06
16:78588987 A G 0.035518 6.5652e-06
16:78593689 G A 0.020005 1.5992e-05
16:78593865 G A 0.025019 -5.8939e-06
16:78596298 T C 0.025903 1.2722e-05
16:78600967 T G 0.274213 6.6592e-06
16:78601119 C T 0.021793 5.1963e-07
16:78601942 T C 0.020644 1.3280e-05
16:78603450 T C 0.214046 1.0434e-05
16:78604420 G A 0.063781 9.7955e-06
16:78604887 G T 0.337126 1.1772e-05
16:78607394 C T 0.037650 -1.5613e-05
16:78607903 G A 0.266444 6.6614e-06
16:78608383 A G 0.048175 -6.7276e-06
16:78613761 G C 0.317951 -1.0979e-05
16:78617931 A C 0.373834 6.4060e-07
16:78622688 G A 0.326550 -5.8449e-06
16:78624007 C A 0.670833 9.9039e-06
16:78624025 G A 0.136007 -1.7698e-05
16:78625946 G A 0.160655 -1.4509e-05
16:78627610 G T 0.076805 1.3304e-05
16:78629661 G A 0.198954 -1.3726e-05
16:78630819 C T 0.129931 -1.1276e-05
16:78631794 A G 1.963629 -3.5474e-06
16:78635926 C A 0.102420 8.1071e-06
16:78636517 G A 1.601327 4.0020e-06
16:78637241 C T 0.033451 -2.4714e-06
16:78638173 G C 0.033328 -1.0833e-06
16:78639321 A G 0.066912 -5.6695e-06
16:78639707 G A 0.044442 -1.7427e-05
16:78641002 G C 0.024778 -3.2123e-05
16:78642806 A C 1.115186 4.1256e-05
16:78650001 C G 0.112680 -2.3515e-05
16:78652643 T C 0.344640 -1.0943e-05
16:78654996 A G 1.424271 2.3609e-06
16:78657304 T C 0.053095 2.7810e-06
16:78657585 T C 1.079539 7.2385e-06
16:78663627 C T 0.172055 6.8101e-06
16:78667846 T C 1.694244 -2.4675e-06
16:78670954 G A 0.524004 -4.1957e-06
16:78675681 A G 0.031210 1.7308e-05
16:78678727 T C 1.122404 9.5548e-06
16:78678781 T C 0.070608 8.0464e-06
16:78685819 C T 0.035824 -1.0226e-05
16:78686528 C A 0.171963 8.5409e-06
16:78688250 G A 0.151115 -1.5190e-05
16:78689617 T G 0.115329 2.1065e-05
16:78689890 A G 1.859502 4.7583e-05
16:78694377 G A 0.024588 9.5891e-06
16:78695385 C G 0.033954 -3.7910e-06
16:78696487 C A 0.025726 1.3958e-05
16:78698550 C G 0.052796 1.8316e-05
16:78701811 T C 0.107101 1.3676e-05
16:78704199 C T 1.011913 8.8329e-06
16:78708698 G A 0.040682 -4.4018e-05
16:78709021 A C 0.278354 -3.5955e-05
16:78710328 C G 0.215780 -1.3661e-05
16:78710402 T C 0.139366 -3.9936e-05
16:78710973 G A 0.039798 2.1931e-05
16:78711329 C G 0.074351 -1.2026e-05
16:78713587 A C 0.249142 9.2714e-06
16:78714567 G T 1.389769 1.5548e-05
16:78716677 A G 1.253851 4.7101e-05
16:78717995 A G 1.566200 2.7314e-08
16:78720053 T G 0.810249 4.5088e-05
16:78724251 C T 0.700918 -2.3623e-05
16:78728194 A G 0.033532 -1.6814e-05
16:78728228 G A 0.037157 -9.5945e-06
16:78729402 T C 0.171422 1.3046e-05
16:78729624 T G 0.053823 1.3042e-05
16:78731888 C T 0.040380 1.1823e-06
16:78732247 T G 0.924021 1.4328e-05
16:78733526 G A 0.141065 6.3033e-08
16:78736894 G C 0.090452 -1.7165e-06
16:78740996 A C 0.041410 -5.3640e-06
16:78743583 C T 1.134222 -2.8201e-06
16:78745815 C G 0.223763 1.5462e-05
16:78746711 A G 0.027406 1.0916e-05
16:78750461 G A 0.041294 -7.6761e-06
16:78754687 C T 0.574995 -1.1981e-05
16:78757048 A G 1.120510 -1.4623e-06
16:78757235 A G 0.437142 -4.4336e-06
16:78761364 G A 0.465504 -1.3646e-05
16:78762822 T G 1.034287 -1.7315e-05
16:78763794 G T 0.046782 -1.3793e-05
16:78766259 A G 0.043361 -5.6531e-06
16:78766847 G A 0.083496 -9.0353e-06
16:78768311 C A 0.306351 -3.3133e-05
16:78770883 G A 0.262402 -3.4564e-05
16:78773900 T C 0.046697 -1.0677e-05
16:78776875 A C 0.257316 -3.3195e-05
16:78778659 T C 0.037211 -3.8136e-06
16:78779012 C G 0.023387 -9.6428e-06
16:78782720 G A 0.165320 -5.1429e-06
16:78788497 C T 1.300497 2.9918e-05
16:78792498 A G 0.085427 9.6751e-06
16:78793104 A C 0.104449 2.6749e-06
16:78794671 C G 0.025597 -6.0695e-06
16:78797083 A G 1.663829 1.2042e-05
16:78797940 C T 1.400241 3.3503e-05
16:78798824 G T 0.038428 -8.9460e-06
16:78802695 G A 0.380216 -5.7570e-06
16:78807256 G T 1.013987 1.6017e-05
16:78809675 C G 0.045949 -8.7494e-06
16:78809917 G A 1.956506 1.0013e-05
16:78812564 G C 0.518242 -1.2008e-05
16:78814159 G A 0.669075 -2.5036e-05
16:78818933 C T 0.138441 -1.4711e-05
16:78819538 A G 0.236713 1.8051e-05
16:78825916 G C 0.088361 -3.6356e-06
16:78825956 A C 0.448872 2.9471e-05
16:78825984 T G 1.922137 8.4165e-06
16:78827315 C T 0.343525 -7.4920e-06
16:78827865 G A 1.192488 -1.6382e-05
16:78828697 T C 0.077927 7.2000e-06
16:78838496 T C 0.079083 7.7216e-07
16:78839949 G A 0.137917 -1.7199e-05
16:78844268 G A 0.211340 -8.3572e-06
16:78845778 G C 0.046261 1.4529e-05
16:78847112 T C 0.054146 5.7281e-06
16:78854528 A G 1.651559 1.3052e-05
16:78856535 T G 0.122611 -1.2688e-06
16:78859130 A C 0.631123 6.6081e-06
16:78860459 G T 0.054805 9.6788e-06
16:78862186 A G 0.051987 -2.8230e-06
16:78862528 C A 0.030129 3.2896e-06
16:78865144 G T 0.185375 -6.3648e-06
16:78865677 C A 0.104116 -5.4087e-06
16:78868023 C A 0.104514 -7.7685e-06
16:78869460 A C 1.049576 -3.3727e-06
16:78870026 T C 0.220224 3.9044e-05
16:78870401 C G 0.420789 6.8082e-06
16:78871200 G A 0.212951 1.9004e-05
16:78871429 C T 0.259240 2.7478e-05
16:78871924 C A 0.117212 2.4063e-05
16:78873431 C T 0.169172 -1.7627e-05
16:78874177 A G 0.062006 7.7011e-06
16:78874745 T C 0.043746 -2.4209e-05
16:78875840 G A 1.344810 -1.2467e-05
16:78879905 A G 0.546202 1.3319e-05
16:78880340 A G 0.159343 3.9302e-05
16:78882575 A G 0.106037 -2.7229e-05
16:78884366 A G 1.652919 -1.5358e-05
16:78886189 T C 0.134895 -1.1398e-05
16:78892306 A C 0.411440 2.4020e-05
16:78897381 T C 0.468186 -3.4863e-05
16:78899915 G A 0.148895 -9.7627e-06
16:78900527 G A 1.286768 5.2476e-06
16:78900917 A G 0.425841 -1.5905e-05
16:78901140 A C 1.708686 2.9838e-06
16:78901174 A G 0.050185 7.1358e-06
16:78901657 C T 1.151285 -9.9020e-06
16:78903268 C T 0.658056 6.1360e-06
16:78905060 T C 0.064535 1.0279e-05
16:78905422 G A 1.433059 -1.7442e-06
16:78908380 G T 0.462770 1.5628e-05
16:78909468 C T 0.049882 -1.1900e-05
16:78909768 C T 0.095627 -3.8144e-06
16:78910078 T C 0.041281 -1.3661e-05
16:78910915 T C 0.073137 -1.9181e-05
16:78911134 T G 1.398129 -1.0731e-05
16:78912559 T G 0.051772 4.3346e-06
16:78916953 T C 0.145213 1.8422e-06
16:78920761 A G 0.193195 4.5788e-07
16:78922918 A C 0.050433 -2.5965e-06
16:78927732 A C 0.884518 3.8512e-08
16:78929458 C T 0.346384 -1.0368e-05
16:78933530 T G 0.034110 2.3785e-05
16:78936380 A G 0.697409 2.2606e-06
16:78937602 T C 0.329222 4.2571e-06
16:78940800 A C 0.601636 7.2263e-06
16:78943267 C T 0.350967 -1.7548e-05
16:78943271 T C 0.044803 1.3975e-06
16:78943453 T C 0.162872 7.8604e-06
16:78943983 C T 0.079831 -3.3270e-06
16:78945940 C A 0.076285 -1.0775e-06
16:78946490 C T 0.071077 1.0559e-05
16:78948945 G C 1.657624 -9.4552e-06
16:78949366 G C 1.666773 -1.3278e-06
16:78949736 C G 0.620920 1.6847e-05
16:78951316 G T 0.057175 -9.2424e-06
16:78952439 G A 1.978214 1.6479e-06
16:78952852 C T 0.838590 -3.2902e-06
16:78954417 A G 1.978115 1.7471e-05
16:78955313 A G 0.219625 1.7139e-08
16:78955458 T G 1.346768 1.4871e-06
16:78956056 G T 0.040675 -1.5949e-05
16:78957505 A G 0.135884 1.6901e-07
16:78959240 G A 0.358742 8.5314e-06
16:78961999 C T 0.761241 1.1093e-05
16:78963114 T C 0.207648 -2.1346e-05
16:78964668 T C 0.027049 -4.1695e-06
16:78965369 G A 0.468003 -1.6091e-05
16:78966105 C T 0.434627 1.2003e-05
16:78970051 G A 0.304029 8.6596e-06
16:78970114 C T 0.155426 2.3121e-06
16:78973220 G A 1.274325 1.5791e-05
16:78974541 T C 0.995713 1.0726e-05
16:78975103 G A 0.414642 3.8100e-06
16:78975442 T G 0.026389 1.3159e-06
16:78977493 C T 0.069455 -1.5767e-05
16:78978277 C T 0.098860 -3.2377e-06
16:78979432 A G 0.029269 1.3951e-06
16:78979515 G A 0.278054 -2.6927e-06
16:78980483 C G 0.128761 -9.6532e-06
16:78981354 A G 0.857428 2.1571e-05
16:78982155 C A 0.403314 -1.6883e-05
16:78982935 G A 0.137285 1.3563e-05
16:78984097 G C 0.260382 3.0453e-06
16:78985666 T C 0.233925 1.1989e-05
16:78989362 T C 0.028276 -3.1884e-06
16:78990341 A C 0.024958 1.4024e-05
16:78992092 T G 0.038731 1.0152e-05
16:78997056 G A 0.077237 1.5047e-05
16:78997549 G A 0.058633 3.4015e-06
16:78997613 T C 1.169760 -5.5068e-06
16:78999644 T C 0.202929 -1.9464e-05
16:79000338 T C 1.045605 2.5689e-06
16:79001965 A G 0.048145 -1.4005e-05
16:79003961 G C 1.264938 1.8646e-05
16:79004483 C A 0.620702 9.6426e-06
16:79006478 T A 0.036922 -1.1969e-05
16:79006636 G T 1.102080 4.1234e-06
16:79006863 A G 1.880683 -1.7945e-05
16:79007107 G C 0.048216 -1.8044e-05
16:79008267 C T 0.888561 -1.6081e-05
16:79009321 C A 0.134225 1.8598e-05
16:79009468 G A 0.594636 -1.5000e-05
16:79009746 A G 1.690348 1.8106e-05
16:79009768 G C 0.055754 -9.2955e-06
16:79011071 G A 0.189091 8.7702e-06
16:79011597 G A 0.694353 -2.5239e-05
16:79012960 T C 0.124032 2.7546e-06
16:79013461 G C 1.187697 -4.2356e-06
16:79015302 T C 0.158874 -1.1465e-05
16:79016408 G A 0.253596 1.1491e-05
16:79017626 A G 0.230719 3.2288e-06
16:79018219 T C 0.320664 2.4171e-05
16:79018843 C T 0.065746 -8.9322e-06
16:79019899 G A 0.122424 5.5223e-05
16:79020780 A G 0.087528 -2.6605e-05
16:79021610 T C 1.697178 1.1069e-05
16:79023210 T A 0.113044 -3.1010e-06
16:79025066 T G 0.030833 -1.2941e-05
16:79027467 T C 0.108754 -2.4566e-05
16:79030161 A C 0.494385 1.7514e-06
16:79030933 C G 0.059504 -5.8289e-06
16:79033422 C T 0.298198 1.5707e-05
16:79035407 C A 0.236155 1.7827e-05
16:79036050 A G 0.026668 8.2091e-06
16:79036736 C A 0.554280 3.3534e-05
16:79038196 T G 0.031153 2.7036e-05
16:79038822 G A 0.532837 3.4081e-06
16:79039600 T C 0.517086 5.3656e-05
16:79040870 C T 0.950468 -6.6854e-05
16:79044649 T G 0.730244 4.0222e-05
16:79046467 G A 0.561117 6.7758e-06
16:79046755 T C 0.111834 -1.0485e-05
16:79047130 G C 0.488575 5.5128e-06
16:79048320 G A 0.081307 -8.8009e-06
16:79048632 A G 0.040536 -1.0848e-05
16:79048673 G A 0.054584 2.4436e-06
16:79049177 T G 0.717244 -3.5159e-05
16:79050116 T C 0.278133 9.1214e-06
16:79052055 T C 0.043939 -3.4077e-05
16:79053912 C T 1.431043 5.3019e-05
16:79054239 G T 0.343154 -2.8538e-05
16:79056408 T C 0.035355 1.2673e-06
16:79061529 G A 0.234431 1.1996e-05
16:79061668 C T 0.038649 1.2011e-05
16:79063211 C G 0.026366 7.2036e-06
16:79064361 A C 0.096004 2.1297e-05
16:79067877 T C 0.940874 9.8939e-06
16:79071992 C A 0.121605 1.3479e-05
16:79073065 C T 0.212125 9.4310e-06
16:79073421 T C 0.109971 5.5426e-06
16:79075475 G A 0.216208 9.2806e-06
16:79076482 G A 0.312420 -6.0655e-06
16:79081156 C A 0.298243 1.5946e-07
16:79081202 A G 0.486236 -8.9109e-06
16:79083791 T G 0.026767 -3.2644e-06
16:79084889 C G 0.668606 1.4194e-05
16:79085005 T C 0.072049 7.2965e-06
16:79085489 C A 0.781391 -2.3777e-05
16:79085548 T G 1.232415 -2.5720e-06
16:79087789 C T 0.102025 1.8970e-05
16:79087963 T C 0.020654 2.2163e-05
16:79090751 T G 0.033563 -1.5723e-05
16:79091360 G A 1.115553 8.8796e-05
16:79092638 G A 1.064923 3.0909e-05
16:79094987 T C 0.089058 1.4867e-05
16:79095116 A G 1.193042 5.2208e-05
16:79095957 T C 0.209507 3.6838e-05
16:79096702 A C 0.090282 -1.5141e-05
16:79098850 C G 0.153856 1.2887e-05
16:79100505 A C 0.089953 -7.3316e-06
16:79100718 A G 0.030843 -1.0095e-06
16:79101968 G C 0.195762 3.5115e-05
16:79103380 A G 0.051834 8.1259e-06
16:79104438 C A 0.026413 -5.5676e-07
16:79104622 A G 0.632350 7.4791e-06
16:79104923 G A 1.935845 -1.9007e-05
16:79106468 T C 0.031952 9.3896e-06
16:79107485 G A 0.727763 -2.0333e-05
16:79108107 A G 1.238073 1.0186e-05
16:79108354 T C 0.449487 -2.1094e-05
16:79108484 G T 0.067296 1.8370e-06
16:79108574 G A 0.056981 -2.6543e-06
16:79108880 C T 0.031163 1.5668e-05
16:79110708 G A 0.799784 -2.2498e-05
16:79111706 C G 0.252695 -1.4481e-05
16:79112197 C A 0.974889 2.1934e-05
16:79113774 A G 0.032458 -8.5714e-06
16:79116225 T C 0.038007 4.7249e-06
16:79118252 G A 0.080436 1.2406e-05
16:79118647 G A 0.077176 1.1650e-05
16:79121868 G A 0.431101 -4.7819e-05
16:79127587 G T 0.246147 -1.1419e-05
16:79129336 C G 0.198947 4.2809e-06
16:79129543 C A 0.813268 -1.3779e-05
16:79131393 G A 0.519211 -6.0110e-06
16:79131528 C G 0.041954 -4.0562e-06
16:79132339 C A 0.226982 -2.6802e-06
16:79133132 G A 0.084710 5.1495e-06
16:79134815 A G 0.153053 -7.3125e-06
16:79135769 C T 0.179609 5.8348e-06
16:79135887 G A 0.708288 -3.8496e-06
16:79136139 C T 0.846212 -1.0585e-06
16:79138205 C T 0.208212 -5.9253e-06
16:79138727 T C 0.638575 -1.7137e-06
16:79141900 G A 0.118113 -1.9971e-06
16:79147364 T C 1.898621 -2.0589e-05
16:79149552 G C 0.082990 4.2528e-06
16:79149642 C T 0.758912 -4.1912e-06
16:79150983 A G 0.020436 -6.7031e-06
16:79156561 C T 0.104630 2.6190e-05
16:79156835 T C 0.051820 -9.4604e-06
16:79157348 G A 0.639537 -9.6130e-06
16:79158182 G A 0.259148 2.3867e-05
16:79165363 G T 0.469590 -1.1024e-05
16:79167688 G A 0.685615 4.6584e-06
16:79171956 G A 0.282178 7.2706e-06
16:79173213 G A 0.051769 8.6327e-06
16:79174768 T C 0.031788 1.7621e-05
16:79177293 G A 0.172051 1.9737e-05
16:79178533 T G 0.607436 9.7105e-06
16:79182907 G A 0.513618 -1.5697e-05
16:79185962 T C 0.538865 1.2038e-05
16:79189810 A G 0.037670 -1.6695e-06
16:79191080 G A 0.295227 6.2148e-05
16:79191553 A G 0.029334 -1.7047e-05
16:79193415 G C 0.020861 5.2982e-07
16:79198947 G A 0.110399 1.9769e-05
16:79199110 C T 0.859319 1.7329e-05
16:79210095 G A 0.873741 4.4827e-07
16:79214272 G A 0.203085 1.1154e-05
16:79215036 A G 0.071349 -2.8649e-06
16:79216883 A G 0.115798 -1.8676e-05
16:79218585 G C 0.102161 6.3578e-06
16:79219609 A C 0.051762 -1.2842e-05
16:79219660 A G 0.741875 1.6865e-06
16:79220553 T G 0.840525 -2.4332e-05
16:79221200 G A 0.135058 9.2874e-06
16:79223012 C G 0.840011 8.2664e-06
16:79223136 G A 0.117294 -9.2139e-06
16:79226722 A G 0.441134 -1.4505e-05
16:79228051 T C 1.723452 -3.4072e-05
16:79228754 T C 0.042362 1.7015e-05
16:79229168 A G 0.043127 2.0063e-05
16:79230650 T C 0.179198 -1.1093e-05
16:79235931 T C 0.111541 3.4591e-05
16:79236594 C G 0.100251 -6.6797e-06
16:79237409 C T 1.141701 -1.7587e-06
16:79238809 G A 0.045228 8.1921e-06
16:79241754 T G 1.633044 -1.2884e-06
16:79245258 C T 0.136904 6.2562e-07
16:79245686 A C 0.044752 -1.4073e-05
16:79245820 T G 1.155688 5.6839e-06
16:79245904 A G 0.093587 -1.4995e-05
16:79245956 G C 1.292915 6.5873e-06
16:79246678 T C 0.104242 -8.0363e-06
16:79248911 T C 0.080970 6.9329e-07
16:79250379 A G 0.032397 5.0124e-06
16:79254690 C T 0.229794 1.2481e-05
16:79262392 C G 0.060643 2.6019e-05
16:79266515 A G 0.024387 1.5498e-05
16:79268706 T C 0.027178 2.1864e-05
16:79280271 C A 0.332237 -1.0822e-05
16:79280930 C T 0.183196 -1.6306e-05
16:79285117 A G 1.709380 -2.7496e-06
16:79285646 A G 0.101339 3.1013e-06
16:79293825 C A 0.313202 7.9334e-06
16:79299358 G A 0.442589 7.8193e-06
16:79301154 T C 0.204680 5.9809e-07
16:79301571 T G 0.116743 1.9099e-05
16:79302185 T C 1.077349 -2.7080e-05
16:79303940 G T 0.050729 -1.1821e-06
16:79305577 T C 0.758953 -5.8980e-06
16:79305710 G C 1.548935 -4.3921e-05
16:79307223 G A 1.334063 -3.7696e-05
16:79317182 T C 1.828805 -4.5671e-05
16:79317203 C T 0.286517 4.5510e-06
16:79322972 C A 0.031870 -8.0581e-06
16:79323097 T G 0.283494 1.1618e-05
16:79327921 C T 0.245603 1.6919e-05
16:79337208 T G 0.067092 6.4920e-06
16:79339683 G C 0.261236 4.4632e-07
16:79341575 A G 0.688658 3.1382e-05
16:79342259 A G 0.035933 3.9684e-05
16:79343216 C T 0.160720 9.9112e-07
16:79343506 C T 1.767503 -1.5946e-05
16:79345692 C A 0.138274 1.1103e-05
16:79346715 G T 0.052055 -1.1814e-05
16:79349533 C A 1.599090 2.8444e-06
16:79353899 G A 0.160869 -6.5193e-06
16:79357869 C G 0.071080 -2.3173e-05
16:79357878 T C 0.056311 1.8259e-05
16:79358191 A C 0.155630 -1.0517e-06
16:79360417 T C 0.442925 -5.5155e-06
16:79361764 C A 0.130846 2.8257e-05
16:79362203 T G 0.385448 -1.0275e-05
16:79364510 T G 0.023285 -1.5078e-05
16:79365670 G T 0.044415 1.8104e-05
16:79368235 A G 0.040013 2.4818e-05
16:79369779 C G 1.059759 5.9852e-06
16:79374953 T C 0.135112 1.2223e-05
16:79378391 C T 0.163344 -1.2566e-05
16:79380886 T G 0.063189 3.2209e-05
16:79381909 G T 1.126939 -1.1827e-05
16:79398315 T C 0.737381 -3.0711e-06
16:79400741 G A 0.055536 -3.9421e-06
16:79400853 T C 0.027426 -1.0212e-05
16:79401045 A G 0.027807 -6.0189e-06
16:79401842 A G 0.847980 -8.4754e-06
16:79413110 T C 0.879367 -5.7454e-06
16:79416594 A G 0.314484 5.6819e-06
16:79419161 C T 0.034070 -1.0762e-05
16:79424137 T C 1.109484 1.2929e-05
16:79431411 G T 0.105660 -7.3372e-06
16:79432438 T C 1.131155 -1.3454e-07
16:79433187 C G 0.117063 1.3446e-05
16:79434609 G A 0.802066 -7.9570e-06
16:79437032 A G 1.798265 8.4025e-06
16:79437857 C G 0.054601 -1.6882e-05
16:79438658 T C 0.279744 8.0257e-06
16:79439374 G A 0.728007 7.2618e-06
16:79446163 G A 1.037174 1.1722e-05
16:79448878 A C 0.041298 -1.6106e-05
16:79451166 T C 1.000867 2.0958e-05
16:79456194 T C 0.055206 8.4369e-06
16:79461230 C T 1.183723 1.0696e-05
16:79461449 G A 0.324153 6.4903e-07
16:79462316 A C 0.056145 4.9601e-06
16:79465592 G C 0.190193 5.6558e-06
16:79465707 T G 0.523654 -1.9452e-06
16:79465813 A G 0.520540 2.5454e-05
16:79466556 G A 0.223501 3.2783e-05
16:79467680 A G 0.105581 3.7430e-06
16:79467776 T C 1.383901 -1.7007e-05
16:79468338 T C 0.026406 -9.3493e-06
16:79471687 C T 0.027627 -5.9423e-06
16:79472854 C A 0.167149 5.6692e-06
16:79474984 C G 0.045755 2.5409e-05
16:79475669 C G 1.175087 -2.3680e-05
16:79478451 G A 0.037089 9.7400e-06
16:79481456 T C 0.173677 1.4226e-05
16:79481938 T C 0.021205 9.7875e-06
16:79484308 A G 0.156412 -3.3373e-06
16:79488074 G A 0.275012 4.4341e-06
16:79489419 T C 0.146060 -4.3683e-05
16:79492263 A C 1.281655 -1.0442e-05
16:79495758 C T 0.121010 -2.2037e-05
16:79497315 G A 0.027447 -1.8773e-05
16:79498317 T C 0.105976 -2.8556e-05
16:79500297 A C 0.041478 -9.7199e-07
16:79504940 G T 0.024404 -1.1205e-05
16:79507809 T C 0.257611 -7.1261e-06
16:79508681 A C 0.899743 -2.5054e-05
16:79511046 A G 0.059181 1.7533e-05
16:79512173 T C 0.320617 -1.2849e-05
16:79512541 G T 0.262409 3.4909e-05
16:79513276 C T 0.294873 -1.4607e-05
16:79513434 G T 0.058045 -2.3617e-06
16:79515206 A G 0.067650 -1.5047e-06
16:79515636 T G 1.642417 -3.8255e-06
16:79517717 G T 0.246276 2.7215e-05
16:79521323 T C 1.563986 1.6210e-06
16:79524700 G A 0.760268 2.1115e-05
16:79526169 T C 0.523681 1.1884e-05
16:79526777 C T 1.361544 4.8044e-06
16:79528652 C T 0.071294 1.5806e-05
16:79529057 A G 0.032995 6.3352e-07
16:79531834 C T 0.192284 6.1922e-05
16:79532517 T C 0.028202 1.2782e-05
16:79532608 A C 0.045850 -3.3178e-05
16:79533286 T C 1.427011 -6.5659e-05
16:79533753 C T 0.034665 1.1882e-05
16:79538779 T C 0.288033 2.2470e-05
16:79548296 G T 1.742661 4.1313e-06
16:79549933 T C 1.734977 3.6340e-06
16:79550067 A G 1.523437 -2.3228e-05
16:79551824 T G 0.510511 -1.6904e-05
16:79553091 C G 0.074171 5.7730e-05
16:79553367 T C 0.141300 1.4687e-05
16:79553667 A G 0.045680 7.5270e-06
16:79553995 C T 0.242271 -9.4766e-06
16:79554491 A C 0.373957 3.0981e-06
16:79554693 T C 0.044997 4.2100e-06
16:79555198 C G 0.024955 1.0394e-06
16:79556425 T C 0.933969 -7.7641e-06
16:79556936 G A 0.203544 1.8640e-06
16:79558827 A G 0.214505 -6.8111e-06
16:79558954 G A 0.025485 -1.4477e-06
16:79564120 C A 1.719756 9.8118e-06
16:79566335 T G 1.885110 -4.1553e-06
16:79566370 G A 0.043361 -2.1585e-06
16:79566854 A G 0.162926 -9.6101e-06
16:79567213 A C 1.473884 8.4561e-06
16:79570138 C A 1.754897 9.6379e-06
16:79571063 C T 0.177437 1.1549e-06
16:79572159 C T 0.191604 -9.1828e-06
16:79578259 A G 1.916742 -8.1280e-07
16:79581361 T G 0.581805 2.5657e-06
16:79582676 G A 0.219635 -1.1479e-05
16:79584885 T C 0.767530 -1.0939e-06
16:79585021 T C 1.855062 -1.4048e-05
16:79586155 A G 0.083449 3.8635e-06
16:79586741 C T 0.256296 -1.6879e-05
16:79588609 T G 0.027953 -6.2789e-07
16:79591072 A T 1.220162 -8.0716e-06
16:79592020 A C 0.148661 2.1605e-05
16:79593986 C T 0.042297 1.0645e-05
16:79599257 T C 0.128224 -1.2833e-05
16:79600439 C T 0.549462 1.0546e-06
16:79604444 T C 0.242999 -2.7370e-06
16:79605274 A G 1.545107 4.9751e-06
16:79605807 C G 0.053619 1.9768e-05
16:79606792 T C 0.237923 -4.7910e-06
16:79607088 A G 0.188456 -1.2213e-05
16:79609280 C A 0.035984 -1.1598e-05
16:79610267 G A 0.127619 5.1652e-06
16:79615680 C A 0.085053 -8.9569e-06
16:79620046 T C 0.560770 -3.2313e-06
16:79620318 C T 0.345300 1.5053e-05
16:79621057 A C 1.781123 3.8072e-06
16:79621672 T C 0.194079 2.0827e-05
16:79623085 A G 0.397776 -1.3351e-06
16:79626038 A G 0.081310 -2.0142e-05
16:79627065 T G 0.458803 -3.0351e-06
16:79627194 C T 0.191107 2.4770e-06
16:79628181 C T 0.755271 1.1961e-05
16:79629908 C G 0.049382 -1.0431e-05
16:79630326 T C 1.816158 1.7794e-05
16:79630802 A G 0.033077 -2.4462e-07
16:79635122 T G 0.503827 1.4376e-05
16:79636816 G A 0.100458 -8.6770e-06
16:79636827 T C 0.091224 2.0128e-06
16:79638121 C T 1.237233 -1.1293e-05
16:79639021 T C 0.021313 -1.6166e-05
16:79641200 T C 0.064923 1.2320e-05
16:79641772 C G 0.126331 6.8819e-06
16:79643711 G T 0.051307 -1.2097e-05
16:79643993 G A 0.100482 -6.7070e-06
16:79644280 A G 0.483832 -2.6580e-06
16:79645989 A C 1.240650 -4.0114e-06
16:79646724 C G 1.612736 -1.5921e-06
16:79649836 T C 0.229729 2.7471e-05
16:79651293 G A 0.154814 -4.6077e-06
16:79652541 T C 1.559842 -9.0867e-06
16:79653516 C T 0.038204 -1.6787e-06
16:79655072 C T 1.004495 -1.0611e-05
16:79655323 C G 0.116237 -6.5227e-06
16:79655334 C T 0.079236 9.5440e-07
16:79655663 G A 0.635111 6.0277e-06
16:79657346 T C 1.038574 -1.2327e-06
16:79662183 T G 0.056158 -5.7901e-06
16:79665338 G A 0.532844 1.1433e-05
16:79666247 T C 0.051021 2.4259e-06
16:79666602 G T 0.214158 2.7047e-07
16:79667131 C T 1.207076 -6.7904e-06
16:79669410 T C 0.468067 2.1749e-05
16:79672286 G A 1.681705 1.2402e-05
16:79673813 C T 0.103018 1.3202e-05
16:79674587 C T 0.054928 1.2849e-05
16:79676302 G A 0.042787 4.7426e-06
16:79680308 G A 0.078855 2.7386e-06
16:79681212 T C 0.239745 5.0774e-06
16:79681498 T C 0.033420 -3.7615e-06
16:79682751 C T 1.073202 -3.1576e-06
16:79683739 A C 0.031340 -7.4949e-06
16:79683955 A C 0.462315 2.3947e-07
16:79684806 A C 0.069108 -1.4458e-05
16:79685021 T C 1.534027 -1.3978e-06
16:79694057 T C 0.551597 -6.6275e-06
16:79698089 A C 1.907368 3.3034e-05
16:79700134 C A 0.038336 1.3692e-05
16:79703829 G A 1.249258 -1.5592e-05
16:79710481 C T 0.040346 7.9282e-06
16:79711336 C T 0.663904 4.5181e-05
16:79729031 T C 1.895415 3.3416e-05
16:79734843 C T 0.496989 -1.8627e-05
16:79738795 G C 1.816335 9.0820e-06
16:79742498 A C 0.074497 -2.1038e-05
16:79742622 G A 0.022962 -1.4163e-05
16:79746065 A G 0.125977 -2.0761e-05
16:79747970 T C 0.030058 1.5915e-05
16:79748653 C G 0.035433 1.4879e-05
16:79749276 A G 1.099455 3.1331e-05
16:79749353 C T 0.632238 3.8048e-05
16:79756326 T C 1.620825 -1.3465e-05
16:79757046 A G 0.020834 -1.3477e-05
16:79757427 C T 0.711695 -8.3687e-06
16:79757712 A G 0.023840 5.6679e-06
16:79761395 T C 0.027994 -2.9313e-06
16:79772108 T C 0.086842 -1.1160e-05
16:79774015 A G 1.292582 -2.9750e-06
16:79777309 T G 1.527129 -1.2507e-05
16:79783889 A G 1.682453 1.9437e-05
16:79791468 C T 0.312593 1.6508e-05
16:79794530 C G 0.030792 -1.9264e-05
16:79797218 C T 0.070747 -4.4151e-06
16:79800662 T C 0.444343 1.2690e-05
16:79802985 C T 0.108601 3.7774e-06
16:79806889 T G 0.301571 5.1251e-06
16:79811120 T G 0.089895 -4.0067e-06
16:79817376 T C 0.135622 3.9105e-05
16:79817909 C T 0.151085 -2.7308e-05
16:79819390 G A 0.026311 -1.6933e-05
16:79826489 G T 1.396671 -2.4036e-06
16:79832431 G C 0.089902 -2.2366e-05
16:79837227 G A 1.524106 7.1850e-07
16:79840258 A G 0.107179 -3.9344e-05
16:79845118 T C 0.407707 -1.4728e-05
16:79854535 C T 0.026791 5.9327e-06
16:79857426 T C 0.072681 4.2589e-05
16:79860514 T G 0.092363 9.1668e-06
16:79862813 G A 0.201130 -5.4547e-05
16:79862855 T C 0.161141 2.2724e-05
16:79878570 G A 0.152295 4.9562e-05
16:79878599 G A 0.067041 -2.9114e-05
16:79881036 C A 0.087532 -1.4024e-05
16:79882358 A G 0.243730 2.2331e-05
16:79883747 A C 0.020685 5.5068e-06
16:79883850 G T 0.372219 3.0207e-05
16:79885233 G A 0.128099 1.0835e-05
16:79897591 T G 0.174295 4.8386e-06
16:79906409 T G 0.143789 -4.5623e-05
16:79914909 A G 1.710984 -4.6409e-06
16:79918325 C T 0.131359 1.2440e-05
16:79920528 T C 0.378795 9.3757e-06
16:79925400 T C 0.294724 5.6075e-05
16:79930033 A C 0.074283 -1.7707e-05
16:79932976 A G 0.160125 -7.2493e-06
16:79936842 C T 0.065491 1.4007e-05
16:79937120 C T 0.056495 1.3018e-05
16:79940157 A C 0.021378 9.0465e-07
16:79942869 T C 0.170433 -2.0771e-05
16:79943873 G A 0.233959 8.5658e-05
16:79944000 C A 0.023309 2.3439e-06
16:79948012 A G 0.109794 1.4853e-05
16:79949348 C T 0.947201 7.3992e-07
16:79950881 C T 0.048029 -2.0140e-06
16:79957150 C T 0.111820 3.2688e-05
16:79964904 T C 0.092009 -1.0471e-05
16:79979067 A G 0.060469 2.2048e-05
16:79981630 T C 1.379260 -1.6261e-05
16:79985201 C T 0.059558 2.7034e-05
16:79988167 G A 0.047839 4.3307e-06
16:79993330 A C 0.130305 -9.1492e-06
16:79993422 G T 0.076020 4.2414e-05
16:80004477 T C 0.026930 -2.2684e-05
16:80010271 C T 1.416754 -6.3329e-06
16:80011883 A G 0.075102 -2.2404e-05
16:80013587 G A 0.189068 8.3950e-06
16:80014093 C T 0.101774 -5.6307e-06
16:80020778 T C 0.200984 2.0238e-05
16:80020841 T G 0.067391 2.1589e-05
16:80037987 G A 0.227860 -1.2379e-05
16:80041808 C G 0.112728 -1.1381e-05
16:80043810 T C 0.059793 -1.5564e-07
16:80052304 T C 0.370856 -1.0020e-05
16:80055349 C G 0.532929 5.0618e-06
16:80056186 G C 1.107162 -2.2275e-05
16:80057372 G A 1.310679 -4.6580e-05
16:80057434 A G 1.143445 -2.7871e-05
16:80059165 A G 0.146505 3.1336e-05
16:80062208 T G 1.502756 -1.5735e-05
16:80063908 T C 0.128150 -2.8193e-05
16:80067986 T C 0.346551 1.6814e-05
16:80071751 A G 1.148093 -3.3559e-05
16:80075679 C A 0.147681 1.9846e-05
16:80077645 A G 0.993289 -5.2363e-05
16:80085242 G C 0.052282 1.1541e-06
16:80086641 C T 0.053632 -1.0629e-05
16:80088896 G A 0.030017 7.1207e-06
16:80094623 G C 0.026573 1.2389e-05
16:80099143 A C 1.497921 -1.1078e-05
16:80099302 G A 0.035287 4.4006e-06
16:80105008 T C 0.093815 -2.6470e-05
16:80107776 G A 0.074589 1.7638e-05
16:80114859 A G 0.114846 5.3878e-05
16:80127326 C T 0.095593 -1.7261e-05
16:80131517 T C 0.380573 -1.2195e-05
16:80147863 A C 0.177178 -1.3035e-06
16:80153432 C G 0.084251 1.7934e-05
16:80158154 G A 1.225350 -2.2350e-05
16:80162126 G A 1.045170 -1.5890e-05
16:80163354 C G 1.319043 -1.5552e-05
16:80163809 C T 0.662109 1.7108e-05
16:80164346 T C 0.562864 8.2887e-06
16:80176718 A G 0.094957 2.3962e-05
16:80182097 T C 1.178212 -4.7112e-05
16:80182937 C T 0.102862 2.2578e-05
16:80185366 A G 0.803524 -5.4362e-06
16:80187534 A C 0.100621 2.0201e-05
16:80189487 C T 0.683300 1.2890e-05
16:80190625 G A 0.242890 1.8526e-07
16:80200647 G T 1.463505 2.8135e-06
16:80202969 G A 0.938201 2.7422e-06
16:80205667 G A 0.089259 -8.6437e-06
16:80220495 T C 0.230661 9.6830e-06
16:80224110 T G 0.079641 9.1801e-07
16:80225865 T C 0.050579 4.4036e-06
16:80232062 G A 0.085924 6.3804e-06
16:80242952 C T 0.033396 1.3652e-05
16:80245470 A G 0.045371 -2.6341e-06
16:80251756 G T 0.110521 3.2718e-05
16:80252937 T C 0.250897 -4.4070e-06
16:80263454 A G 0.544230 3.0012e-05
16:80264072 G T 0.091438 1.3546e-06
16:80266568 A G 0.082153 6.1731e-06
16:80276108 C T 0.035654 -1.7213e-05
16:80276136 C T 0.513618 2.0849e-05
16:80279330 G A 0.263374 -1.1394e-06
16:80279375 A G 0.035110 1.3614e-05
16:80283100 G A 0.585925 2.6775e-05
16:80284648 G T 0.036443 -2.8785e-05
16:80285312 A C 0.099598 6.0918e-06
16:80287309 A G 0.556497 -2.9487e-05
16:80289421 G A 0.088936 -1.9935e-05
16:80289807 C G 0.121703 1.5348e-05
16:80291105 C T 0.062591 -2.2735e-06
16:80291731 A G 1.108788 -7.7839e-07
16:80294687 C T 0.097510 8.6407e-06
16:80294809 T C 1.200858 3.9706e-06
16:80295001 T G 0.487633 8.8990e-06
16:80295457 T C 0.224412 -2.4555e-05
16:80297055 A G 0.815753 3.9181e-06
16:80300001 C T 1.273947 3.4247e-05
16:80300821 C T 0.045887 -3.1883e-06
16:80304047 G A 0.020834 -2.1187e-06
16:80306381 G A 0.040978 9.2262e-06
16:80313251 C G 0.109291 2.7699e-06
16:80316298 C T 0.819660 -6.7916e-06
16:80316575 T C 0.130601 1.3139e-05
16:80320704 T G 1.286173 2.1864e-05
16:80325198 C T 0.339992 3.6151e-05
16:80330482 A G 0.054363 1.4022e-05
16:80331238 T C 0.025437 2.4562e-06
16:80337163 C A 0.729673 3.7618e-05
16:80337311 C T 0.398612 2.8050e-05
16:80338714 C T 0.805085 -3.8256e-05
16:80344414 C G 0.275151 -8.4750e-06
16:80348290 T C 1.393924 -5.9351e-06
16:80348392 T C 1.433967 -6.6815e-06
16:80350637 A G 0.213091 2.0022e-05
16:80352961 A G 0.235638 1.9064e-05
16:80355240 A G 0.035232 -8.0067e-06
16:80356622 C T 0.030598 -3.6618e-06
16:80357746 A C 0.927900 -3.0627e-05
16:80357996 A G 0.111915 3.1144e-05
16:80359505 A G 0.052660 -1.2401e-05
16:80364267 C T 0.333451 3.8874e-05
16:80370783 T C 0.157092 1.2690e-05
16:80373075 A C 0.150089 1.0789e-05
16:80381275 C G 1.272744 -2.5868e-06
16:80382687 C T 0.037507 1.3472e-05
16:80384024 C G 0.112861 6.2450e-07
16:80389199 A G 0.496915 -1.1780e-05
16:80390908 A G 0.129652 6.5577e-06
16:80392270 G C 0.024849 -5.1306e-06
16:80392804 A C 0.464399 -2.5675e-06
16:80396887 A G 0.043484 3.3069e-06
16:80396925 A G 0.158643 -1.8420e-05
16:80399555 T C 0.450266 -1.6542e-05
16:80403759 C A 0.224905 2.7401e-05
16:80405783 G A 1.072137 4.0045e-06
16:80407934 T C 0.039312 -6.8722e-07
16:80414331 T C 1.503820 1.0659e-05
16:80418943 A G 0.030112 7.9278e-06
16:80419090 C T 0.046010 -1.2811e-05
16:80419872 C T 1.087188 -3.8651e-05
16:80419991 A C 0.331432 1.4753e-05
16:80422882 A G 1.560617 3.3594e-05
16:80425665 A G 0.062111 3.4637e-05
16:80445750 G A 0.039975 -1.1579e-05
16:80447929 T C 0.032417 -5.8132e-06
16:80448215 A C 0.069207 -7.5166e-06
16:80452517 C A 0.319206 -1.5060e-05
16:80456052 T C 0.084003 6.2977e-06
16:80459899 T C 0.575094 -4.3369e-05
16:80466601 G T 0.164358 -5.1517e-06
16:80468048 T C 0.062567 3.7625e-06
16:80469373 T G 0.069197 -4.6357e-06
16:80471427 T C 0.100417 -1.4576e-05
16:80473223 C T 0.199134 -2.0217e-06
16:80474634 C T 0.050113 7.3967e-06
16:80475284 C T 0.046051 2.9250e-06
16:80477936 C T 0.056196 2.7694e-06
16:80485271 G A 1.177535 -2.0991e-05
16:80486010 C T 0.029847 -2.2679e-05
16:80490858 T G 0.998586 -4.8707e-05
16:80494902 C T 0.351341 2.8254e-05
16:80497601 A C 0.539089 4.7916e-05
16:80499047 A G 0.069822 1.4688e-06
16:80501249 A C 0.027090 1.1161e-05
16:80504832 A G 0.026859 -1.1052e-05
16:80507714 A C 0.038870 -7.7510e-06
16:80508493 G A 0.611237 3.9155e-06
16:80519879 A G 0.797755 -1.0497e-05
16:80521498 T G 0.487756 -7.0252e-06
16:80522228 A C 0.159717 7.1831e-06
16:80531342 A C 0.067908 1.2261e-05
16:80531515 A G 0.500988 -1.3500e-06
16:80533636 G A 0.075622 3.3654e-06
16:80535458 C T 0.400662 2.2329e-05
16:80537039 T C 0.033492 -3.7601e-05
16:80537731 C G 0.054125 -1.9968e-05
16:80538008 A G 0.040669 -1.5888e-05
16:80549271 C T 0.052881 5.1791e-06
16:80550340 A G 0.837149 2.2672e-05
16:80551430 A G 0.023744 2.7390e-05
16:80551827 T C 0.095518 -3.0351e-06
16:80553254 G A 0.033821 1.7560e-05
16:80555024 C G 0.098105 -1.2748e-05
16:80555993 C G 0.735708 2.8004e-06
16:80556576 G A 0.055319 -1.0370e-05
16:80557472 A G 0.140287 -1.0740e-05
16:80557861 C T 0.046115 1.3337e-05
16:80557870 G A 0.305559 -1.7573e-05
16:80558385 T C 1.243662 -1.2448e-05
16:80558505 C T 1.120534 1.4298e-06
16:80560659 C T 0.112208 7.6377e-06
16:80569099 T C 1.870715 3.6109e-05
16:80569584 A G 0.046207 -1.1555e-05
16:80571101 C G 0.099849 -4.1012e-05
16:80575221 C T 1.742389 -9.4136e-07
16:80575709 A G 0.922144 -1.3101e-05
16:80588293 C A 0.097687 -9.1265e-06
16:80590674 A C 1.556004 -2.3217e-05
16:80591541 A C 1.007724 -1.8299e-05
16:80593584 T C 0.050406 1.2727e-05
16:80595502 T C 0.462920 1.1174e-05
16:80596551 T C 0.024581 8.3527e-06
16:80608044 G T 0.489993 2.4905e-05
16:80613282 A G 0.037762 -9.6189e-06
16:80615551 A G 0.147073 -1.5152e-05
16:80616510 T C 0.199066 9.2481e-07
16:80617613 C T 0.083537 4.2136e-06
16:80622028 A C 0.565696 3.1190e-05
16:80622841 C G 0.186878 1.8693e-05
16:80623390 C G 0.186946 8.0100e-06
16:80623628 T G 0.132872 -1.0270e-05
16:80626208 A G 0.070390 -8.3632e-06
16:80630582 A C 0.046204 1.2751e-05
16:80631150 T G 0.039662 8.9094e-06
16:80635560 C T 0.028402 -6.2407e-06
16:80636066 T C 0.073691 -8.7530e-06
16:80636297 G C 0.340917 1.3355e-05
16:80641031 C T 0.761836 1.1430e-04
16:80641506 G T 0.469621 2.9084e-05
16:80645169 G A 0.091584 -1.5671e-05
16:80650308 A G 0.048005 9.8874e-06
16:80651660 C T 0.436602 4.4263e-05
16:80652274 C T 0.074558 -2.4034e-06
16:80652783 C A 0.190023 2.5509e-06
16:80655469 G A 0.122139 3.4263e-05
16:80655883 G T 0.535482 4.8353e-05
16:80656784 A G 0.024690 -1.3500e-05
16:80658359 C T 0.088474 1.9432e-05
16:80661924 C T 0.343069 -7.9584e-06
16:80671141 T C 0.186892 3.4937e-05
16:80672438 T C 0.593952 3.3450e-05
16:80689313 G T 0.100342 3.3133e-05
16:80690074 T G 0.710216 -2.0032e-05
16:80690461 A C 0.043382 8.5650e-07
16:80693033 A G 0.023387 -1.8613e-05
16:80696837 G A 0.025594 1.0034e-06
16:80700154 T C 0.050382 2.5296e-05
16:80702464 T C 0.092890 3.4885e-05
16:80703757 A G 1.229485 8.7998e-06
16:80705807 C T 0.092377 -1.7195e-05
16:80719802 C T 0.044803 -8.0610e-06
16:80721638 C T 0.085353 1.5307e-05
16:80725407 A G 0.044228 3.8514e-05
16:80726416 A G 0.062897 1.2321e-05
16:80726709 G A 0.836061 -2.4884e-05
16:80732334 A G 0.044592 3.3412e-05
16:80735122 G A 0.070319 2.8380e-05
16:80737162 C T 1.310669 1.1312e-05
16:80744397 A G 0.032441 9.1247e-06
16:80746543 G A 0.090979 1.0997e-05
16:80757017 G C 0.442939 2.5464e-05
16:80765612 G A 1.152040 -2.2583e-06
16:80775714 G A 1.088246 6.3947e-06
16:80779331 C A 1.108094 1.0496e-06
16:80787944 C T 0.069234 1.2412e-05
16:80788252 G A 0.521652 -8.6178e-06
16:80788323 C T 0.530328 2.1402e-05
16:80789400 A G 0.100285 1.0616e-05
16:80789830 T C 0.125345 -1.3407e-06
16:80794161 G A 0.066939 2.0017e-05
16:80794548 C A 0.042219 3.8020e-05
16:80794776 A G 0.091207 -4.5684e-06
16:80796700 A G 0.025434 1.9609e-05
16:80798411 C A 0.183172 7.8933e-07
16:80798534 G T 0.059565 9.1195e-06
16:80808725 A G 0.043620 -2.6267e-05
16:80812770 A G 0.173452 1.0790e-05
16:80813696 T C 0.986302 3.1278e-05
16:80815045 C T 0.071930 2.0983e-05
16:80816666 C A 0.587112 5.8918e-06
16:80817605 G A 0.121979 3.0601e-06
16:80818676 C T 0.528275 -5.2053e-05
16:80826741 A G 0.063838 2.0379e-05
16:80828227 T C 0.042423 1.1546e-05
16:80839917 C T 0.452129 6.5198e-05
16:80846208 A G 0.276895 2.4583e-05
16:80851978 A G 0.101750 -1.1873e-05
16:80855611 C T 0.374473 1.7247e-05
16:80864621 G A 0.139406 1.1952e-05
16:80866253 G A 0.583770 -1.8761e-05
16:80869233 T C 0.080436 -1.6473e-05
16:80870301 C G 0.090986 -1.0333e-06
16:80871570 C T 0.046268 1.5299e-05
16:80874131 C G 0.131386 1.2426e-05
16:80876767 A G 0.045442 -2.0391e-05
16:80884339 G A 0.448260 -1.1091e-05
16:80887223 C T 0.696692 -1.5664e-05
16:80891913 C A 0.093937 -6.4875e-06
16:80892483 T C 0.970517 1.4610e-06
16:80895008 C T 0.269983 7.2204e-06
16:80898299 C T 0.051538 -2.4400e-05
16:80900891 C T 0.889924 -2.1449e-05
16:80908761 G C 0.917058 -1.0632e-06
16:80918233 T C 0.037959 1.4779e-05
16:80919668 T C 0.242452 1.8770e-05
16:80920964 G A 1.961041 5.1652e-06
16:80922944 G A 0.061421 2.1654e-05
16:80924516 G A 0.835095 -3.1708e-05
16:80924900 T C 0.314021 5.0975e-06
16:80925387 T C 0.083207 -1.6008e-06
16:80925781 A C 0.098734 1.5552e-05
16:80927086 A G 0.071376 -3.3713e-06
16:80927772 A G 0.334543 4.7846e-06
16:80928437 C T 0.254225 9.9070e-06
16:80933034 A G 0.046166 -1.6523e-05
16:80933429 T C 0.518946 -9.5945e-06
16:80934495 C A 1.699092 3.9484e-05
16:80935373 C T 1.099588 -9.3816e-06
16:80937765 A G 0.051324 -2.9967e-05
16:80939690 C T 0.242258 -3.1381e-06
16:80943856 C T 0.357022 -1.2078e-05
16:80946112 C G 0.037993 -2.1482e-06
16:80951145 C A 0.159458 -5.9913e-06
16:80951306 A C 0.143952 1.4320e-05
16:80955010 T G 0.214899 2.7326e-05
16:80955393 G T 0.502371 9.1824e-06
16:80956945 T C 0.034508 1.7103e-05
16:80967974 G T 0.049760 -1.3107e-05
16:80969674 T C 0.433396 1.1276e-04
16:80972279 T G 0.761356 7.9104e-05
16:80972440 T C 0.032411 -2.4959e-06
16:80993882 G A 0.272880 1.5843e-06
16:80994841 C T 0.228237 3.2105e-06
16:80997330 A G 0.106104 2.8798e-06
16:80998523 G A 0.079467 6.4864e-06
16:81002777 G A 0.278564 8.5235e-06
16:81005733 A T 0.444000 6.7388e-05
16:81007509 C T 0.056236 -2.2631e-05
16:81009949 G T 0.104511 -1.6353e-06
16:81010946 C T 0.104103 1.8295e-05
16:81023235 T C 1.547637 -6.9409e-05
16:81023480 G C 0.408152 -2.7574e-05
16:81027142 A G 1.654530 -4.3211e-05
16:81035637 A G 1.476686 -4.0669e-05
16:81056441 G T 0.256010 3.8800e-05
16:81058354 G A 0.054207 1.5132e-05
16:81061247 G A 0.080963 -3.5832e-06
16:81061827 A G 1.557979 -9.7188e-05
16:81065282 T C 0.291089 -1.7880e-05
16:81070621 G A 0.107669 -2.7479e-05
16:81071223 T C 1.936943 -4.7088e-05
16:81074434 T G 0.048804 -1.3543e-05
16:81076821 C T 0.167883 3.7295e-06
16:81076970 G A 0.035297 -7.7519e-06
16:81079743 G C 0.034318 2.2110e-05
16:81089647 C T 1.825810 -8.9533e-06
16:81091257 G A 1.821992 -1.4676e-06
16:81093855 G T 0.102610 -6.4576e-06
16:81095091 G A 0.448263 -6.2105e-07
16:81100860 C A 1.516790 -1.6257e-05
16:81117394 A G 0.159421 1.7348e-05
16:81127471 C T 1.839627 -1.1363e-05
16:81128230 A G 0.160444 1.0087e-05
16:81134860 G C 0.092972 6.0269e-06
16:81135608 C T 0.026185 5.9338e-06
16:81139147 A G 0.109474 -2.1294e-05
16:81140526 C T 1.183594 -2.0234e-05
16:81142257 C T 0.885725 -5.5930e-06
16:81142995 C A 0.026257 -7.5150e-06
16:81144127 G A 1.972852 7.8644e-06
16:81146155 T C 0.988492 -2.9487e-06
16:81148480 T C 0.035447 5.2710e-06
16:81149182 G C 0.050487 7.3221e-06
16:81150559 G A 0.948465 -1.9931e-06
16:81154166 T C 0.034743 -2.6738e-06
16:81154329 A G 0.035001 -3.2198e-06
16:81154572 A G 0.128806 9.3439e-06
16:81156522 C T 1.124223 -1.5708e-05
16:81156808 A G 0.090272 -2.0577e-05
16:81157324 A G 1.961840 1.3310e-06
16:81157353 A G 0.091877 -2.2276e-05
16:81157385 T G 0.289709 2.0394e-06
16:81159781 G T 1.380080 -2.1847e-05
16:81161295 G A 0.205645 1.2719e-05
16:81161569 G T 0.279319 -6.6699e-06
16:81161578 A G 0.645908 1.5688e-05
16:81161608 C T 0.284609 -9.2877e-06
16:81164460 T C 1.382562 3.6132e-05
16:81165193 T G 0.511364 -1.7550e-05
16:81167342 G T 1.940112 1.6632e-05
16:81167638 C T 0.318608 -6.3992e-06
16:81169556 C T 1.065127 -5.2646e-06
16:81170391 T C 1.628250 -5.6884e-06
16:81170603 C T 0.140855 7.5247e-06
16:81171205 C G 0.188405 -1.0789e-06
16:81171475 T C 0.656387 1.5432e-06
16:81171635 T C 0.494950 4.7096e-06
16:81172338 A G 1.883872 -2.2161e-05
16:81173136 C T 1.910972 -1.3257e-05
16:81173193 T C 1.387145 -1.5354e-05
16:81175103 A G 0.182142 3.0527e-05
16:81176038 G T 0.300823 2.4552e-05
16:81180101 G A 0.156174 4.3563e-05
16:81181066 A G 0.172167 6.0819e-05
16:81181097 T G 0.127827 -1.5185e-05
16:81181869 C T 0.174407 6.4326e-05
16:81184619 C T 0.101549 8.9305e-07
16:81185412 T C 0.173007 5.3496e-05
16:81185813 A G 0.116526 5.8170e-05
16:81185901 C T 0.308775 -3.7037e-05
16:81186245 C T 0.163188 3.3992e-05
16:81187635 T G 0.029759 -1.9761e-05
16:81187685 A G 0.070271 9.2807e-06
16:81187709 A T 0.029864 -1.7807e-05
16:81188466 A G 0.193858 1.5097e-05
16:81188611 A G 1.646092 -1.2820e-05
16:81190598 C T 0.269779 3.8799e-05
16:81190613 G A 1.772134 -2.8306e-05
16:81192256 A T 0.097653 1.6155e-05
16:81192672 T C 1.641686 7.1700e-06
16:81193156 G C 0.845536 -5.2800e-05
16:81193321 T C 0.463029 -4.7477e-05
16:81193358 G C 0.045163 -2.7900e-05
16:81194694 G A 0.683840 -1.4869e-05
16:81194912 C A 0.544801 1.2663e-05
16:81195617 C T 0.232609 -6.6523e-06
16:81198306 A C 0.130220 8.7516e-06
16:81199468 C G 0.061907 -2.3715e-06
16:81199600 A G 0.628063 2.2023e-05
16:81199868 A G 0.531878 8.9784e-06
16:81202731 A G 0.515281 1.4288e-05
16:81204125 G C 1.396532 8.3115e-06
16:81204576 T C 0.023197 -8.6198e-06
16:81204751 T G 0.180582 -7.9723e-06
16:81205643 G C 0.105221 1.7671e-05
16:81208203 T G 0.511704 1.1878e-05
16:81208515 A G 0.507138 1.0850e-05
16:81208716 C T 0.096970 2.1076e-05
16:81208788 T C 0.038602 -2.2361e-05
16:81208822 G A 0.059480 -2.2007e-05
16:81209247 T C 0.071610 -2.1079e-05
16:81209390 C T 0.052306 -5.7798e-06
16:81210004 T C 0.070271 -7.3524e-06
16:81210197 A G 0.419392 -5.0947e-06
16:81210292 G A 0.680655 -1.3602e-06
16:81211496 A C 0.351783 -3.4193e-06
16:81211587 C T 0.044680 -1.4416e-05
16:81214264 T G 1.660031 1.8382e-07
16:81219052 A G 0.092649 3.1603e-06
16:81219187 T C 0.338068 -9.0732e-07
16:81224271 G C 0.022068 1.7034e-05
16:81225512 C T 1.307871 1.0302e-05
16:81230341 T C 1.586551 1.9587e-05
16:81230381 T G 0.031258 2.2782e-05
16:81230444 T C 0.559111 3.2569e-05
16:81232294 C T 0.128211 -1.3073e-05
16:81232336 C T 0.052837 -8.5048e-06
16:81232564 G T 1.594986 1.7876e-05
16:81232743 C G 0.284484 -8.8887e-06
16:81239167 T C 1.616656 1.2404e-05
16:81241100 C G 0.964873 2.4468e-05
16:81242107 C T 0.072311 1.6062e-05
16:81242198 A G 0.692680 -1.1604e-05
16:81242386 G T 1.696250 1.7503e-05
16:81242718 G T 0.704572 -4.0928e-06
16:81244502 A G 1.371492 -1.0414e-05
16:81244545 T C 0.039560 6.7105e-06
16:81246489 A G 1.093672 3.0218e-05
16:81248716 T C 0.445326 1.1599e-05
16:81249061 A C 0.614780 -1.6885e-05
16:81249927 T C 0.649954 1.2418e-05
16:81249954 A T 1.264044 -4.7264e-06
16:81253628 A G 0.064396 2.0920e-05
16:81253643 C G 0.614593 -1.5481e-05
16:81254455 A G 0.612379 -1.7890e-05
16:81257161 G A 0.652402 1.0404e-05
16:81260131 G A 0.120327 -1.0213e-05
16:81264597 G T 1.070009 3.3218e-06
16:81266811 C T 0.726256 -1.2189e-05
16:81267392 C T 0.074171 1.7997e-06
16:81275059 A G 0.040597 -3.7892e-06
16:81279434 G A 0.638228 7.5200e-06
16:81279940 C T 0.025376 1.4060e-06
16:81282196 C A 0.801661 2.1433e-05
16:81283842 A G 0.747584 1.0641e-05
16:81286150 G A 0.057226 2.1299e-05
16:81288212 C A 0.033492 -3.9941e-06
16:81291642 T C 0.087488 1.5743e-05
16:81295780 A C 0.127776 5.2303e-06
16:81295902 C T 0.376762 -4.3795e-06
16:81300491 G C 0.113901 -1.5265e-05
16:81301694 T A 0.882526 -6.9111e-06
16:81302009 G A 0.566349 -7.1773e-06
16:81303759 C T 0.897805 -2.4494e-06
16:81306910 A G 0.493324 -7.7990e-06
16:81312966 G A 0.453526 -4.5283e-06
16:81314217 G A 0.048080 2.2978e-05
16:81314496 T C 0.474734 -2.7990e-05
16:81316322 G A 0.071019 -2.5212e-05
16:81316533 G A 0.465582 -2.0727e-05
16:81321523 G T 0.499250 -2.0533e-05
16:81321704 A G 0.053207 9.2287e-06
16:81323953 C G 0.025305 -4.8224e-06
16:81326686 A G 0.086111 -3.2603e-06
16:81326889 T C 0.124675 -1.2502e-05
16:81341181 A G 0.120731 6.4742e-06
16:81341363 A G 1.506393 5.4651e-06
16:81346417 A G 1.873044 -1.4062e-05
16:81350272 G A 0.220336 -1.0620e-06
16:81353021 G A 0.050001 4.4638e-06
16:81354860 T G 1.474619 -1.3369e-05
16:81355438 T C 0.074303 -3.3034e-05
16:81357160 A G 0.031289 -1.1438e-05
16:81361085 T C 1.900066 -9.1483e-06
16:81361951 G A 0.021273 8.2757e-06
16:81367007 T C 0.072583 -2.2418e-06
16:81367271 C T 0.465677 7.1723e-06
16:81369667 T C 0.027015 6.7504e-06
16:81371951 A G 0.027498 -1.6540e-05
16:81385525 T C 0.991555 -1.6753e-06
16:81395688 G T 0.214451 1.9805e-05
16:81398635 T C 0.494093 -2.1988e-07
16:81401671 T C 0.095899 6.5962e-06
16:81406194 C G 0.057627 -6.9887e-06
16:81408405 G A 1.261358 8.8110e-06
16:81413699 G T 0.068483 -1.1306e-05
16:81417366 G A 0.041427 1.1856e-05
16:81419643 G T 0.105000 1.2904e-05
16:81421590 A C 1.854355 2.6459e-06
16:81422926 A G 0.105320 -1.5364e-05
16:81425746 G A 0.989029 8.5403e-06
16:81426266 G A 1.887367 1.2118e-06
16:81426332 T G 0.049301 -7.6396e-06
16:81427460 T G 0.043756 -2.0583e-06
16:81428382 T C 0.129931 3.4176e-05
16:81428803 C T 0.651807 -6.4870e-06
16:81431693 C A 1.215539 -2.3696e-05
16:81433070 C T 0.482955 -1.0498e-05
16:81434017 C T 0.499924 -3.3463e-06
16:81434676 G A 0.615786 -8.2069e-06
16:81436970 C G 1.051249 -1.3971e-05
16:81439246 G A 0.717516 -1.6028e-05
16:81441101 T C 0.027338 -7.2570e-06
16:81443294 C T 0.053979 -1.4973e-05
16:81444502 T C 0.390106 -1.2230e-05
16:81446964 G T 0.068921 -1.8012e-05
16:81449045 C A 0.027522 -2.0794e-05
16:81449060 G A 1.140494 -2.0378e-05
16:81454407 C T 0.493610 -6.3691e-06
16:81457493 A G 0.189744 2.4847e-05
16:81457838 G A 0.026162 -2.0660e-05
16:81457873 A G 0.035634 -1.3653e-05
16:81465648 C T 0.071502 1.4305e-05
16:81469065 G C 0.041430 4.3490e-07
16:81469090 T C 0.274219 -9.3083e-07
16:81471800 G A 0.346768 -5.0728e-05
16:81473286 G A 0.040516 2.3583e-05
16:81473789 T G 0.509793 -4.6282e-05
16:81475379 C G 0.103212 -6.9084e-06
16:81481256 T A 0.172514 2.0902e-06
16:81489373 T C 0.029881 -4.9256e-06
16:81491081 A G 1.195599 -5.9555e-05
16:81494210 T C 0.114057 5.1566e-05
16:81496902 T G 0.030473 -1.7728e-06
16:81497783 G A 0.642774 -5.1679e-05
16:81497952 G A 1.202827 -1.7887e-04
16:81499054 A G 0.408978 -1.7268e-05
16:81503179 C A 0.033039 1.7854e-05
16:81506593 A G 0.068778 7.1270e-06
16:81507778 T C 0.481711 -1.1699e-05
16:81508976 T C 0.152550 -3.3488e-06
16:81511806 T C 1.099414 -8.8704e-05
16:81511987 A C 1.239416 -7.0995e-05
16:81512760 T C 0.141232 -1.4109e-05
16:81514239 A G 0.023619 -1.2048e-05
16:81515956 T C 0.142844 4.5077e-06
16:81516039 T C 0.031890 8.3632e-06
16:81517119 T C 0.392476 -5.5843e-05
16:81518093 T C 0.065083 -1.2641e-05
16:81525637 C T 0.187922 -1.1489e-06
16:81527393 G A 0.046085 3.9798e-05
16:81531257 T C 0.705249 -2.8962e-05
16:81531596 A G 0.067177 -1.4595e-06
16:81533662 T C 0.433205 1.9978e-05
16:81534790 C T 1.396797 -8.4227e-06
16:81542243 G A 0.032434 -2.0257e-05
16:81548746 T C 0.510864 -2.3236e-05
16:81549127 T C 0.115104 3.6701e-05
16:81550074 A G 0.287010 9.1457e-06
16:81550116 G A 0.145376 9.1718e-06
16:81556115 G A 0.129785 9.4867e-07
16:81556909 G A 0.223294 -1.2438e-05
16:81558006 C T 1.757297 -1.6057e-05
16:81558129 G A 0.224368 -2.7228e-05
16:81559107 C T 0.077298 -2.6672e-05
16:81566470 G A 0.049369 -9.0005e-07
16:81569273 A G 0.248541 -1.2945e-05
16:81570279 A G 0.057872 1.3848e-05
16:81570478 T C 0.115019 7.9864e-07
16:81571979 G T 0.606964 -2.3264e-05
16:81579616 G A 0.369126 9.0355e-06
16:81582600 A G 0.991551 4.6858e-06
16:81583475 G A 0.070254 -1.3544e-05
16:81585447 G A 0.035113 1.3538e-05
16:81589148 G A 0.401536 -8.4813e-06
16:81590859 A G 0.088936 1.4838e-05
16:81591994 G C 0.174945 -1.7719e-05
16:81593274 T C 0.511218 2.8804e-06
16:81595597 A C 0.991086 1.9648e-05
16:81599367 A G 1.681777 2.4240e-05
16:81600380 G A 0.081888 2.2212e-05
16:81600901 G A 0.429901 -6.3179e-07
16:81601334 C G 0.050487 -1.0435e-05
16:81603125 T C 0.128075 8.1149e-07
16:81604256 C T 1.321497 8.1187e-06
16:81604538 G T 0.110212 -5.9382e-06
16:81606312 A C 0.074385 -6.9356e-06
16:81614924 C A 0.053959 -1.2580e-05
16:81617327 A C 0.032353 -8.1405e-06
16:81619963 G A 0.258308 -1.9824e-05
16:81620478 A G 0.103287 -1.3491e-05
16:81624477 C A 0.075748 -8.2799e-06
16:81627446 A C 0.044354 -2.3131e-05
16:81630611 G T 1.349634 -4.3850e-06
16:81634163 G A 0.143177 -1.0195e-05
16:81635763 C A 0.164844 -1.7781e-05
16:81636128 G A 0.291756 7.8380e-06
16:81636636 T C 0.092122 -1.6831e-05
16:81638874 T G 0.082147 3.5444e-06
16:81638909 A G 0.536434 5.2208e-05
16:81639190 T C 0.717437 -9.9445e-06
16:81639602 A C 0.796160 -1.6971e-05
16:81639703 G C 0.154253 2.8144e-05
16:81644289 G A 1.254048 -1.0966e-05
16:81644294 C G 0.033869 3.3547e-05
16:81644970 C T 0.227377 -1.1060e-05
16:81645115 T C 0.054618 -1.9774e-05
16:81649454 G A 1.558849 -1.9608e-05
16:81651524 C T 0.191039 4.2466e-05
16:81657565 T C 0.045870 1.6857e-08
16:81663469 A G 0.967637 -1.9072e-05
16:81663967 A G 0.057290 -1.9761e-05
16:81665389 G A 1.329739 -1.9063e-05
16:81667360 A G 0.066317 -7.1711e-07
16:81668256 G A 0.073868 -2.2429e-05
16:81668671 G A 0.255874 3.0072e-06
16:81673241 C T 0.070832 -2.4037e-05
16:81675098 T C 0.029133 2.4823e-05
16:81675947 T C 0.116651 -8.0194e-06
16:81676184 A G 0.815641 -2.6145e-05
16:81677833 C G 0.029636 2.2977e-05
16:81681796 G A 0.234741 1.6575e-05
16:81683472 G A 1.558207 -3.2135e-05
16:81684156 C T 0.101607 1.3542e-05
16:81684237 A G 0.661282 8.9256e-06
16:81684959 G T 0.024839 2.1723e-06
16:81687645 T C 0.962731 4.0286e-05
16:81688336 A G 0.140984 -1.0727e-05
16:81688390 T C 0.026920 2.0496e-05
16:81691629 T C 0.118229 -2.1244e-05
16:81692741 T C 0.059239 9.2528e-06
16:81693628 G C 0.118576 1.0668e-06
16:81694850 A G 0.795467 -1.8454e-06
16:81697420 T C 0.228879 -3.1696e-05
16:81698264 T C 0.025189 -2.0840e-06
16:81701690 T G 0.375568 -2.3715e-05
16:81704115 A G 0.999888 6.7429e-07
16:81706531 A G 1.022915 2.9538e-05
16:81708687 T C 0.048964 3.9441e-06
16:81708744 A G 0.211564 -2.7693e-06
16:81717911 A G 1.763553 6.0415e-05
16:81719115 A G 0.502174 6.8765e-07
16:81720022 C T 0.639860 4.6774e-06
16:81724039 T G 0.171977 4.5493e-06
16:81724782 T C 0.084849 -6.8338e-06
16:81725541 G A 0.030330 3.7432e-05
16:81725620 A G 0.029347 -2.6529e-05
16:81728167 G C 0.051497 4.2652e-06
16:81729159 T G 0.050491 6.1675e-06
16:81732358 G A 0.184417 7.3173e-06
16:81732508 G A 0.049178 -3.8639e-06
16:81735012 A G 0.312845 -4.8918e-05
16:81742741 T C 0.259039 8.0556e-06
16:81745893 A G 0.715289 5.4764e-06
16:81750232 A G 0.472001 1.0840e-06
16:81757610 A C 1.611268 2.6671e-05
16:81760707 T G 0.928016 1.8850e-05
16:81763306 A G 0.309329 -2.1733e-05
16:81763386 C A 0.263313 -7.7555e-06
16:81765625 G A 0.098517 2.1204e-06
16:81770517 T C 0.687594 1.1818e-05
16:81771738 T C 1.617258 7.7460e-05
16:81771810 T G 1.017965 -1.3860e-05
16:81773003 A G 1.213937 -8.4275e-06
16:81774798 C T 0.842755 -8.0327e-07
16:81776276 G A 0.705433 6.0986e-06
16:81776565 C G 0.075694 -1.6236e-05
16:81778491 A G 1.257931 -2.1790e-06
16:81789817 T C 0.247069 8.1050e-06
16:81790414 G T 1.198352 1.8576e-06
16:81790491 C T 0.040247 -2.3196e-06
16:81798113 G A 1.259811 5.2490e-07
16:81800515 A G 0.075187 9.7511e-06
16:81802714 G C 0.858054 -1.9015e-05
16:81802783 G T 0.022554 -2.3549e-06
16:81803497 G T 1.078679 4.4275e-06
16:81804972 C A 1.074681 2.1381e-06
16:81805766 G A 0.175302 8.2162e-06
16:81806710 A G 0.453186 -2.1541e-05
16:81806977 G T 0.685040 2.1697e-05
16:81806990 A C 0.053296 2.1634e-05
16:81807018 G C 0.106846 1.2628e-05
16:81808816 T C 1.690048 -1.3235e-05
16:81808838 C T 0.061608 1.4321e-05
16:81808953 T C 0.243434 8.0760e-06
16:81812084 T C 1.058239 1.4354e-05
16:81813392 C T 1.645218 1.3443e-05
16:81814339 C A 0.057318 -7.0664e-06
16:81815138 T C 0.697841 3.5438e-06
16:81816259 A G 0.299167 1.4328e-05
16:81817899 T C 0.857309 2.0301e-06
16:81817982 T C 0.115808 -7.0352e-06
16:81818823 A G 0.217398 2.8108e-06
16:81819676 T A 0.037197 1.1576e-05
16:81819768 C T 1.364611 -1.4423e-05
16:81820486 A C 0.690718 -1.1072e-05
16:81822878 T C 0.224664 -3.4556e-05
16:81823330 T C 0.465701 1.6226e-06
16:81823706 T C 1.964142 1.0196e-05
16:81824080 T C 0.228873 9.2211e-07
16:81827246 A C 0.485763 -2.2839e-05
16:81828689 G C 0.031523 -1.0671e-05
16:81829481 G T 0.358929 1.5365e-05
16:81830255 T A 0.033519 -3.6223e-06
16:81830449 A G 0.799074 -3.2578e-06
16:81830515 G A 0.051130 -1.3301e-05
16:81832355 A G 0.026002 -1.3082e-05
16:81832898 G C 0.082911 2.8812e-06
16:81836969 T G 0.740628 -5.8769e-06
16:81840709 A G 0.780626 -7.0282e-06
16:81841183 A T 0.425760 1.6134e-05
16:81848745 A G 0.073310 -1.7651e-05
16:81851456 G C 0.079246 9.6490e-06
16:81852990 A G 1.306735 -4.5457e-05
16:81862419 T C 0.694563 -1.2653e-05
16:81865377 C G 1.336123 2.0839e-06
16:81867010 T C 0.095549 -9.1947e-06
16:81868243 A C 0.215399 6.1727e-06
16:81868860 C T 0.158666 -9.1074e-07
16:81870564 T C 1.058406 7.9963e-06
16:81872509 A G 0.046612 1.3865e-05
16:81875559 T C 0.289838 -4.2520e-07
16:81875800 A G 0.250067 5.5770e-06
16:81876279 T G 0.638164 2.4749e-08
16:81878515 A G 0.034233 -8.8153e-06
16:81882507 A G 0.042042 -1.3875e-05
16:81883454 G C 0.043735 -5.0675e-06
16:81886041 T G 0.936223 1.0286e-05
16:81888152 G A 0.639133 -1.4685e-06
16:81890682 G A 0.755818 1.3541e-06
16:81895482 C T 0.417906 1.5159e-05
16:81903800 C T 1.220383 -5.2616e-06
16:81906895 G T 1.057821 8.9186e-07
16:81909113 C G 0.515879 6.0262e-06
16:81913041 C T 0.053921 2.2855e-05
16:81913322 C G 0.134970 -3.5038e-07
16:81914000 C T 1.632000 -5.6458e-06
16:81916912 G A 0.071627 1.1626e-05
16:81917099 T G 0.486052 -4.4490e-05
16:81919466 C A 0.413225 -6.1829e-06
16:81921306 A C 1.270340 -9.8534e-06
16:81922813 T C 0.130070 -9.8893e-06
16:81924393 G A 0.713449 3.9433e-06
16:81930532 C T 0.741365 1.1976e-05
16:81930606 T G 0.145642 3.5972e-06
16:81933487 C T 0.166856 -1.0664e-05
16:81937523 T C 0.734970 1.4095e-05
16:81937574 C T 1.837913 2.8748e-05
16:81941319 T C 1.510857 1.3083e-05
16:81946471 T G 0.787243 1.2737e-05
16:81948514 G A 0.024448 1.1140e-05
16:81949256 G A 0.224388 -3.0887e-05
16:81950967 G T 0.214672 -1.5020e-05
16:81952824 C T 0.536142 1.0349e-05
16:81955238 G A 0.863402 -7.8059e-07
16:81956999 G A 0.068350 1.8626e-06
16:81958391 C G 0.176951 -5.9708e-07
16:81958845 C T 0.039156 1.1453e-07
16:81959220 T C 0.103582 -3.1102e-05
16:81961873 T G 1.491257 1.6280e-05
16:81967340 G C 1.148514 2.1368e-05
16:81970766 C T 0.815777 7.9434e-06
16:81971403 C T 1.048713 -3.9945e-06
16:81973442 C T 0.107516 7.6761e-06
16:81973788 C T 0.180524 1.3950e-05
16:81975892 C A 0.484580 1.6868e-05
16:81977741 G C 1.483934 -2.2581e-05
16:81981109 A G 0.031680 3.6109e-05
16:81982291 A G 1.277592 -3.3239e-05
16:81983038 C T 0.177450 3.9661e-06
16:81983297 G C 0.089589 5.8571e-06
16:81986501 A C 0.995121 -1.7824e-05
16:81989135 A G 1.662615 -1.8353e-05
16:81990983 C G 0.068197 2.0581e-05
16:81993215 C T 0.046839 1.3985e-05
16:81993287 A C 0.083092 -1.8551e-05
16:81995543 T G 0.393067 -1.6939e-05
16:81995937 C A 0.042059 -2.2888e-05
16:81999406 G A 0.132583 2.2743e-05
16:81999705 C A 0.127755 8.2115e-06
16:81999826 C T 0.207967 1.2246e-05
16:82004292 C T 0.100101 2.0557e-05
16:82008853 G C 0.101859 -1.5569e-06
16:82018947 G A 0.074324 -3.5603e-06
16:82021546 G T 0.851598 -1.8437e-05
16:82024502 C A 0.087773 -7.3051e-08
16:82024627 A G 0.068880 2.5620e-05
16:82025794 A C 0.060666 -1.1987e-05
16:82026710 T C 0.198155 4.0687e-05
16:82028082 T C 1.461930 1.1863e-06
16:82030558 C T 0.030660 -7.0133e-06
16:82031277 A G 0.028072 1.5265e-05
16:82031420 C A 0.073841 -1.1487e-05
16:82033612 C T 0.027930 1.2699e-05
16:82033810 A G 0.268096 5.6049e-06
16:82035649 C A 0.241656 1.2502e-05
16:82037779 C T 0.186929 1.1993e-05
16:82041953 C T 0.027556 1.0895e-05
16:82045242 A C 0.755223 -1.2453e-05
16:82045890 C G 0.767700 -1.7324e-05
16:82049181 C T 0.020467 8.4084e-06
16:82051653 C T 1.508042 -1.5461e-05
16:82053499 A G 1.844315 2.0212e-05
16:82056468 G A 0.026502 1.2265e-05
16:82066906 T C 0.235251 1.1666e-06
16:82070016 C A 0.068629 4.0128e-06
16:82073673 A G 1.978122 1.3069e-05
16:82075317 A C 1.218139 6.3311e-06
16:82077005 A G 0.056032 -1.3653e-05
16:82080632 T C 0.078104 -4.0663e-06
16:82081240 A G 0.027375 5.5258e-06
16:82082051 A G 0.020940 7.8440e-07
16:82086033 T C 0.095770 -1.4181e-05
16:82096986 T C 0.086379 -1.4145e-05
16:82098308 G A 0.029306 -9.4389e-06
16:82103595 C G 0.067459 1.1761e-05
16:82104086 G C 1.186178 9.1620e-06
16:82105407 C T 0.029106 -2.7142e-06
16:82116771 C T 0.723462 1.6542e-05
16:82119400 T C 0.062611 8.8448e-06
16:82124238 T G 0.024268 -2.2071e-06
16:82124999 C T 0.117661 2.1271e-05
16:82127213 T C 1.243281 -5.7617e-06
16:82130477 G A 0.108148 -2.2217e-05
16:82133360 T C 0.034348 -1.8204e-05
16:82136003 A C 0.050484 -1.1104e-06
16:82136254 G A 1.774891 -3.5228e-06
16:82136748 A G 1.043089 -1.1574e-07
16:82139263 A C 1.789969 -1.2341e-05
16:82143541 C G 0.745734 1.3380e-05
16:82145146 C A 0.040499 -3.8847e-06
16:82146144 A G 0.026444 -2.3898e-06
16:82146629 A G 1.781432 7.2229e-06
16:82148036 G T 0.023721 6.4106e-06
16:82148282 A G 0.062506 -1.2249e-05
16:82148404 T C 0.996940 -1.1671e-06
16:82159665 G C 1.683045 -1.4947e-05
16:82160548 C T 0.047111 -1.5673e-05
16:82161279 C A 0.068904 1.7947e-05
16:82165459 G A 1.687077 -1.0826e-05
16:82171737 C T 0.075408 -1.2430e-05
16:82171863 G T 0.239038 8.5945e-06
16:82180075 G A 0.037697 -2.8022e-06
16:82182418 C T 0.039370 -3.8206e-07
16:82185580 T C 0.239885 1.2000e-05
16:82187477 A G 0.025740 5.0932e-06
16:82190992 A G 0.024227 -1.4561e-05
16:82196130 C T 1.535802 4.6914e-06
16:82199723 G A 1.485012 2.8092e-06
16:82200011 T C 0.265319 -1.6056e-05
16:82200708 C T 0.048063 3.8672e-06
16:82201519 C G 0.084316 -2.1036e-06
16:82203758 T C 1.542513 3.4332e-06
16:82204268 A G 0.024815 6.0286e-06
16:82205031 C T 1.281495 -9.5303e-06
16:82211232 C T 1.232487 -1.1013e-05
16:82213477 C T 1.154831 -1.4496e-05
16:82219074 T A 0.998178 -2.8808e-06
16:82219617 T C 0.128360 -3.4851e-07
16:82220378 C G 0.076095 6.1106e-06
16:82221321 T C 0.028640 -7.1091e-06
16:82222882 A G 0.087508 8.4593e-06
16:82225566 T A 0.480813 -9.3716e-06
16:82230026 T C 0.236325 6.0767e-06
16:82230074 G A 0.160621 8.8778e-06
16:82256275 G A 1.737333 -5.9162e-06
16:82259608 A G 0.055917 -3.6690e-06
16:82264951 G C 0.074381 3.4219e-06
16:82266049 T C 0.195520 -1.4876e-05
16:82273152 T C 1.731077 2.1059e-06
16:82273507 G A 0.102760 -3.7782e-06
16:82274926 A G 0.031822 -3.2698e-06
16:82275848 T C 0.125389 1.3792e-06
16:82276031 T C 0.105959 1.1868e-05
16:82277990 C T 1.740298 -9.1045e-06
16:82280093 C T 0.568155 -4.2753e-06
16:82280478 A G 0.030796 -2.3418e-06
16:82280990 G A 0.366987 -1.1911e-05
16:82282547 T G 0.395563 -1.0468e-05
16:82282912 A T 0.045320 2.6321e-05
16:82283468 A G 0.033764 -5.4040e-06
16:82289917 C A 0.123465 1.2026e-05
16:82290413 C T 0.075734 -1.4285e-06
16:82291753 T C 0.979176 2.3972e-05
16:82294753 G A 0.116621 -1.0541e-06
16:82295997 C T 0.075612 -1.2078e-06
16:82298448 A G 1.368956 -5.3148e-06
16:82299234 G A 0.616272 -2.5685e-06
16:82302816 G A 0.091156 -4.9723e-06
16:82303212 C T 0.302911 -2.4231e-05
16:82304427 A C 0.361051 2.7817e-05
16:82306191 A C 0.313865 4.2864e-06
16:82306994 C G 1.133106 -1.1230e-05
16:82310327 C T 0.050610 -2.8263e-06
16:82312371 G C 0.156565 -9.6182e-06
16:82314281 G A 0.112670 2.2169e-05
16:82314395 A G 0.080304 4.4169e-06
16:82314708 A G 0.078951 -7.7223e-06
16:82315008 A G 0.309646 1.4869e-05
16:82315143 G C 0.839610 1.5121e-05
16:82321084 G A 0.191430 -1.5138e-05
16:82321260 A C 0.079321 -5.8997e-06
16:82326246 G A 0.079090 4.1383e-06
16:82335001 A G 0.200590 5.3752e-06
16:82343810 T C 0.021868 -1.6637e-05
16:82345583 C T 0.437527 -4.7674e-06
16:82363956 A C 0.188289 1.3237e-05
16:82365997 T G 0.062492 9.1898e-06
16:82372012 G A 0.042073 1.6982e-05
16:82377781 C T 0.369302 2.7123e-06
16:82379953 T G 0.083207 7.6054e-06
16:82380285 G A 0.028028 7.8198e-06
16:82396034 C T 0.515668 3.9287e-06
16:82396097 T G 0.083163 1.6269e-05
16:82399575 T C 0.196493 1.2696e-05
16:82400125 C G 0.203483 -3.8859e-06
16:82401259 A G 0.027345 9.6800e-06
16:82402782 T C 0.096395 -1.0546e-05
16:82402803 C T 0.110793 5.7207e-06
16:82403706 G A 0.088385 1.1485e-05
16:82403873 A G 0.049726 -2.6271e-05
16:82406025 A G 0.027807 2.2335e-05
16:82408873 A C 0.770961 -2.5054e-05
16:82411981 G A 0.812615 -4.0928e-05
16:82413295 A G 1.235897 5.7368e-05
16:82413303 G C 0.234397 7.4824e-06
16:82413536 C T 1.400339 5.4116e-06
16:82416124 G A 0.117977 2.9023e-06
16:82417730 G A 0.119572 3.4357e-05
16:82421015 C T 1.471137 1.2356e-05
16:82422940 T C 0.173099 -8.9419e-06
16:82429066 G A 1.134616 3.8067e-06
16:82429752 T C 0.039390 -1.2454e-05
16:82430418 G C 0.045320 -1.5423e-05
16:82430501 T C 0.041124 9.5204e-06
16:82435920 G T 1.854379 3.7638e-05
16:82439714 C T 0.235455 -4.8600e-06
16:82442639 T C 0.075894 1.7671e-06
16:82444775 C G 0.036742 1.1284e-05
16:82448841 G C 0.039802 5.6009e-06
16:82449340 A C 1.337670 -4.8888e-07
16:82451112 T C 0.056865 -1.7754e-05
16:82453134 T C 0.032162 2.0955e-05
16:82454743 G A 0.486994 -6.4881e-07
16:82455441 C G 0.099030 2.0109e-05
16:82466254 A C 1.295853 2.2918e-05
16:82473824 C T 0.214770 -6.7685e-06
16:82474501 G A 1.396633 1.0599e-05
16:82476273 T C 0.162399 -2.1542e-05
16:82479689 G A 0.265458 -1.7662e-05
16:82482458 A G 0.146869 1.1938e-05
16:82484707 T C 0.283933 1.7116e-05
16:82486336 G A 0.305069 -8.8551e-06
16:82488109 C T 0.040512 -1.6830e-05
16:82488996 C T 0.991796 -2.4102e-05
16:82490122 G T 0.996100 6.1610e-08
16:82490722 T C 0.080770 8.0737e-06
16:82491525 G A 0.054832 7.0077e-06
16:82493401 A G 1.353286 -1.9265e-05
16:82494882 T C 0.237552 6.2547e-07
16:82499064 G C 0.275977 1.1481e-05
16:82501593 A G 0.899923 -1.9888e-05
16:82519750 G A 0.739475 9.1591e-06
16:82520226 A G 0.102957 1.6488e-05
16:82521214 A G 0.039652 -2.1312e-05
16:82522583 G T 0.124175 3.5832e-05
16:82523597 G A 1.784101 -7.2406e-06
16:82528116 A G 0.039455 -9.5840e-06
16:82532193 C T 0.468475 -1.8257e-05
16:82538177 A G 0.675205 2.8733e-06
16:82540787 T C 0.615167 1.2741e-05
16:82547144 C A 0.051436 -7.4589e-06
16:82547170 T G 0.050974 -3.0448e-06
16:82548077 G A 0.351011 2.1209e-06
16:82549612 G A 0.053843 -1.2452e-05
16:82550548 A G 0.290899 -2.1004e-05
16:82551341 T C 0.170464 -1.0470e-06
16:82552724 T G 0.054530 8.9980e-07
16:82553931 T C 0.067306 -4.0533e-07
16:82554688 T G 0.113459 3.6796e-05
16:82555081 C T 0.433698 -1.8197e-05
16:82555601 C G 0.046578 1.2160e-05
16:82557910 T C 0.542931 2.3795e-05
16:82569137 G A 0.369700 -2.7995e-05
16:82574772 G A 0.045877 -1.7530e-07
16:82581610 G A 0.052905 2.7593e-07
16:82581832 C T 0.704188 9.2657e-06
16:82583035 G A 0.122672 -1.2650e-05
16:82584726 C A 0.059524 -1.1802e-05
16:82585393 A G 0.065814 1.6550e-05
16:82587535 G C 0.103011 -2.5547e-05
16:82592361 T C 0.020212 -1.1587e-05
16:82594383 C T 1.189982 8.1760e-06
16:82599838 A G 0.056284 -2.4736e-05
16:82600027 C A 0.032920 -2.9266e-06
16:82600360 G A 1.100478 2.1100e-05
16:82601097 T G 0.060435 -6.7303e-07
16:82602306 G A 0.081365 1.3502e-06
16:82609622 T C 0.127881 5.4819e-05
16:82612394 C A 0.128360 4.9223e-05
16:82615741 C T 0.329229 -3.4882e-05
16:82621799 C G 0.112861 7.5356e-08
16:82622283 G A 1.145591 -4.2014e-06
16:82623094 T C 0.024295 9.8950e-06
16:82626957 A C 1.955636 -2.2621e-05
16:82631510 G A 0.311658 3.2281e-06
16:82633917 T C 0.037344 4.1179e-06
16:82636436 T C 0.270979 -9.8180e-06
16:82636585 G A 0.052857 -4.2887e-06
16:82638560 C T 1.301262 -4.0953e-06
16:82639600 T C 1.300905 -6.0609e-06
16:82642651 T A 1.197146 -1.8898e-05
16:82642689 A G 0.033328 3.0539e-05
16:82642993 C A 0.125185 -4.6637e-06
16:82645922 G C 0.034801 1.3824e-05
16:82646425 T C 0.869651 -1.3259e-06
16:82646972 A G 1.620726 -3.2439e-05
16:82647457 T C 0.261446 2.6349e-06
16:82650717 T A 0.976589 -3.9313e-05
16:82658261 G A 0.021514 -2.4814e-05
16:82662268 T G 0.924629 -6.0284e-05
16:82662523 T C 0.038149 -1.7768e-06
16:82664670 C T 0.977231 -3.8999e-05
16:82665486 T C 0.029599 2.6934e-06
16:82666139 A G 0.900885 -6.2305e-05
16:82667506 T C 0.089820 5.9151e-06
16:82668376 G A 1.800811 -4.7726e-06
16:82670380 T C 0.176196 -1.4773e-05
16:82670696 T C 0.026063 -3.3107e-06
16:82672454 T C 0.111708 -1.3785e-05
16:82672483 C G 1.115526 -1.8307e-05
16:82673841 A G 0.139923 -7.2850e-06
16:82674430 C G 1.359116 -4.2162e-07
16:82675866 G A 0.739740 1.0760e-05
16:82676142 A G 0.509552 1.8823e-07
16:82677257 C G 0.233394 -9.8169e-06
16:82677795 A C 0.076639 1.1298e-05
16:82677892 C T 0.069268 -1.5715e-05
16:82678897 T C 0.969249 -2.0452e-05
16:82680884 T C 0.267471 -4.4163e-05
16:82681355 G C 0.038214 -1.9047e-05
16:82682540 C T 0.796028 -6.4605e-05
16:82684052 C T 0.527527 -1.5678e-05
16:82686392 C A 0.916657 -4.0233e-05
16:82686766 C T 0.022055 2.2323e-06
16:82687683 T G 0.654075 -1.5922e-05
16:82689696 T A 0.348285 -7.2111e-06
16:82692597 T C 0.131961 -2.4911e-05
16:82692647 G A 0.039040 -1.9266e-05
16:82692812 C T 0.129846 1.9725e-06
16:82693464 T C 0.039526 -2.1506e-05
16:82693921 C T 0.053955 -2.2366e-05
16:82696286 G A 0.355081 -2.5962e-05
16:82696350 C A 0.471328 -1.7422e-06
16:82696777 T C 0.169389 8.0984e-06
16:82697403 A G 0.499720 -1.9636e-05
16:82697948 C T 1.348016 -1.8015e-06
16:82699816 G A 0.059844 -3.5515e-06
16:82701576 G C 0.722955 1.1441e-05
16:82703555 T C 1.505574 1.7001e-05
16:82703845 C T 0.315701 -2.0573e-05
16:82709257 C T 0.129941 8.6315e-06
16:82709866 G C 0.039047 -1.5484e-05
16:82712315 G A 0.201446 1.5792e-05
16:82717000 A C 0.380335 -1.8236e-05
16:82717684 A G 0.246606 2.1187e-05
16:82719836 C T 0.250247 -3.4269e-06
16:82721424 G A 1.341934 -5.5992e-06
16:82722805 A C 0.166404 -7.8192e-06
16:82723854 G A 0.274264 -2.3076e-05
16:82726319 T C 0.057664 -3.2370e-05
16:82726886 G T 0.156008 1.0043e-05
16:82731804 T C 0.922494 -7.2858e-06
16:82732586 A G 0.059160 -9.9293e-06
16:82737687 C T 0.034481 -1.5821e-05
16:82740108 G A 0.092594 -2.6427e-05
16:82740674 C T 0.314069 -1.6914e-05
16:82743213 G A 0.160536 -3.0440e-05
16:82744789 G A 0.674702 -1.2149e-05
16:82745935 T C 0.032203 -1.9552e-06
16:82746937 G C 0.252291 3.5820e-05
16:82747010 A G 0.087637 2.7694e-05
16:82749561 G C 0.150367 -4.1799e-06
16:82755654 G A 0.031873 -8.6576e-06
16:82758344 A G 0.021429 5.1882e-07
16:82759575 T G 0.151710 1.4028e-05
16:82763794 T C 0.032716 6.2880e-06
16:82771632 G A 0.188765 -5.6370e-06
16:82772868 C T 0.133705 1.2738e-06
16:82778870 T C 0.592055 -3.2918e-06
16:82783144 G A 0.096246 -1.7679e-05
16:82787053 G A 0.308564 6.7854e-06
16:82788611 C T 0.111079 5.1057e-06
16:82798934 G A 0.324268 -5.1738e-06
16:82801180 T G 0.031139 -9.6747e-06
16:82803260 A G 0.026090 7.5665e-06
16:82812773 C T 0.669520 -1.1040e-05
16:82818772 T C 0.146199 -1.4575e-05
16:82821255 G C 0.211564 -2.1389e-05
16:82821433 A G 0.332152 3.4904e-05
16:82822413 A G 0.031139 -1.1890e-05
16:82823552 G A 1.344212 -1.6227e-05
16:82827093 A C 0.073664 -9.2423e-06
16:82828365 G A 0.143677 5.2144e-05
16:82829286 G C 0.138216 2.3194e-05
16:82829767 T G 0.086114 2.6545e-05
16:82829993 C T 0.262674 9.0125e-06
16:82831305 T G 0.170032 -2.0221e-05
16:82831642 T C 0.666100 -4.2046e-05
16:82831914 G T 0.622195 8.3144e-05
16:82833125 C T 0.628991 7.3719e-07
16:82835603 A C 0.196415 8.6235e-06
16:82835637 A G 0.029198 1.2954e-05
16:82836162 C T 0.197502 3.3627e-05
16:82839698 A C 0.291650 3.1273e-05
16:82841321 G A 0.036946 -1.0518e-05
16:82841475 G T 0.204948 -5.1845e-06
16:82843779 T C 0.276140 1.0551e-04
16:82844429 T C 0.200522 -2.4116e-05
16:82847012 T C 0.126354 1.3544e-05
16:82847987 A G 0.722860 1.6719e-05
16:82849707 C A 0.665189 5.4771e-05
16:82850488 A G 0.148783 -1.5062e-05
16:82851941 C T 1.534625 9.9820e-06
16:82855017 C T 0.824464 -3.3754e-05
16:82856939 T C 0.263643 1.0456e-05
16:82861814 G A 0.464919 -1.5296e-05
16:82864466 C A 0.664502 7.2690e-07
16:82865479 C T 0.221628 2.6546e-05
16:82872292 C T 0.666525 -1.4290e-05
16:82876486 A G 0.582393 3.0635e-05
16:82879079 A G 0.054523 6.3462e-06
16:82886096 C T 0.634733 -8.5529e-06
16:82889181 T C 0.059646 -1.9711e-05
16:82891658 G A 0.190608 -2.3806e-06
16:82891761 C T 0.036161 6.2665e-06
16:82893311 C T 0.103426 9.1989e-06
16:82894518 T C 0.193922 -2.2256e-05
16:82895674 A G 0.043246 1.4895e-05
16:82902451 C A 0.229440 3.8337e-05
16:82902892 T C 0.110447 -1.3843e-05
16:82905573 A G 0.022561 -6.5600e-07
16:82908528 G A 0.146641 1.1460e-06
16:82911383 G A 1.399639 -3.0343e-06
16:82914678 A T 0.380508 2.6805e-05
16:82920788 A G 0.024322 -1.0691e-05
16:82927072 G A 0.177556 -1.4372e-06
16:82927265 A G 1.438302 1.3575e-05
16:82932591 T G 0.043372 -8.7482e-06
16:82934879 T A 0.089762 8.5875e-06
16:82939930 G A 0.267467 1.7143e-05
16:82940014 G A 0.038819 1.0561e-05
16:82945551 C G 1.544580 2.2543e-05
16:82949237 A G 0.030792 1.1824e-05
16:82949410 G A 1.095756 -2.2499e-05
16:82954230 A C 0.098466 -6.4810e-06
16:82959559 A G 0.085009 6.5182e-06
16:82961115 G A 0.044738 7.1470e-06
16:82962491 C T 0.897614 5.0835e-06
16:82965065 C T 0.850163 -7.7699e-06
16:82973479 A G 0.077666 4.0723e-06
16:82973955 A G 0.381701 2.2277e-06
16:82976711 A G 0.064138 7.9401e-07
16:82979273 G C 0.071573 -3.8427e-06
16:82984868 T C 0.062591 -1.2109e-05
16:82986048 A C 0.542244 1.2671e-05
16:82988333 C T 1.170940 -1.0233e-06
16:82988581 T C 0.041315 -1.1498e-06
16:82993258 G A 0.084448 -1.6115e-05
16:82994911 T C 0.351562 5.5836e-06
16:82995857 A G 0.115975 -2.1608e-06
16:82996406 A G 0.085186 2.8233e-06
16:83000490 A G 0.044565 9.2302e-06
16:83001136 A G 0.861597 2.0544e-05
16:83004516 G A 0.193042 -5.8611e-07
16:83005335 A G 0.309340 2.3261e-06
16:83009737 A G 0.079603 -1.5479e-08
16:83010513 A G 0.863215 1.5790e-05
16:83014403 T C 0.060449 -2.0036e-05
16:83016176 G A 0.039496 4.7184e-06
16:83017585 G A 0.172483 -1.5234e-05
16:83018052 G A 0.409862 1.8674e-06
16:83020669 T C 0.045721 -1.4032e-05
16:83027173 G A 0.040499 2.3365e-05
16:83028708 G T 0.036303 1.0006e-05
16:83034822 G A 0.262160 -3.5199e-05
16:83040296 G T 0.845475 -3.6877e-06
16:83042817 G C 0.028868 -5.5893e-06
16:83042938 C A 0.925673 1.2169e-05
16:83043205 A C 0.058562 -8.6946e-06
16:83049340 T C 0.094773 1.5754e-05
16:83052164 A G 0.031870 1.2958e-05
16:83053629 T C 0.575009 2.9562e-05
16:83055081 G C 0.095933 1.2500e-05
16:83059644 G A 0.186293 5.6284e-06
16:83060027 G T 0.064012 -1.4643e-05
16:83061032 A G 0.284405 -1.8573e-05
16:83061691 T C 0.036762 1.9480e-05
16:83061956 A G 0.139525 -1.4432e-05
16:83062965 A G 0.042151 1.3231e-05
16:83068861 C A 0.206600 -1.1571e-05
16:83070118 G C 0.082901 2.0157e-05
16:83071614 G A 0.470855 2.9641e-05
16:83075455 C T 0.106639 -1.0573e-05
16:83079884 G C 0.034457 2.3652e-07
16:83080639 C T 0.062802 1.8305e-05
16:83080643 T C 0.545532 5.3206e-05
16:83080940 A G 0.060877 -2.6505e-05
16:83082479 T C 1.300347 9.3473e-06
16:83086518 T C 1.094535 4.6830e-06
16:83091384 G A 0.343576 6.4455e-06
16:83093295 T C 0.024265 2.4325e-06
16:83093934 A G 0.908762 1.5614e-06
16:83095528 A G 0.034998 -9.4159e-06
16:83098845 T A 0.141987 3.7843e-05
16:83102477 C A 1.080042 7.2360e-06
16:83103233 T C 0.224810 1.4647e-05
16:83107646 T G 1.068350 1.5787e-06
16:83117452 A C 0.873268 2.1698e-05
16:83117578 A G 0.031221 2.6155e-06
16:83119083 G A 0.361371 8.0516e-06
16:83119114 A G 1.039513 -3.0189e-06
16:83124250 A C 0.204567 -5.0974e-05
16:83128882 G A 0.965903 -2.3374e-05
16:83129284 A G 0.210089 2.7852e-05
16:83133491 C T 0.146818 -2.4933e-05
16:83133760 C G 0.025346 -9.9670e-06
16:83143218 G A 0.166030 -4.6479e-06
16:83146358 G T 1.104653 -2.0281e-05
16:83151963 A G 0.974773 -6.7373e-07
16:83152250 G A 1.845342 -1.4724e-05
16:83153991 G T 0.995471 1.4268e-05
16:83155084 A G 0.509222 -1.9513e-05
16:83155229 T C 0.053279 8.8485e-06
16:83155723 C T 0.999765 1.5665e-05
16:83159350 C A 1.939442 -1.7849e-05
16:83160832 T C 0.047244 -4.3121e-06
16:83163509 G A 0.083241 5.2984e-06
16:83163809 C T 1.160298 8.6704e-06
16:83164837 A G 0.029674 -2.9717e-05
16:83165586 C T 1.397874 -2.3677e-06
16:83165910 C T 0.089925 2.6676e-05
16:83165968 A G 0.152373 1.9156e-05
16:83166779 G T 0.818256 -5.5824e-06
16:83168093 A C 0.095912 9.6757e-06
16:83169158 A G 0.554766 -1.3452e-05
16:83171909 C G 0.100982 9.5720e-07
16:83172153 G A 0.144812 -2.1769e-05
16:83172162 C A 0.521608 1.4778e-07
16:83176130 T C 0.378499 -9.3951e-06
16:83178334 G A 0.082221 -2.0868e-05
16:83181088 T A 0.059776 1.4236e-05
16:83188957 A G 0.388858 1.4256e-06
16:83191645 T C 0.025624 6.7816e-06
16:83191728 T G 0.096035 2.6197e-06
16:83191778 T C 0.115788 1.5734e-06
16:83192613 T C 0.055285 1.1332e-05
16:83193175 G A 0.108971 6.7768e-06
16:83194166 G T 0.233972 -5.9917e-05
16:83194218 T C 0.050219 1.9459e-05
16:83197780 G T 0.290586 -3.4745e-05
16:83204102 T C 0.352701 1.2297e-05
16:83204289 T C 0.160081 -3.3491e-05
16:83209817 A G 0.021395 -8.7365e-06
16:83211887 T C 0.169087 9.6508e-06
16:83212398 T G 0.376524 -1.0149e-05
16:83219456 G A 0.160914 1.5704e-05
16:83227290 G T 0.352327 -1.5463e-05
16:83232053 C T 0.418443 -9.4863e-09
16:83233704 G T 0.054326 -2.6836e-05
16:83234338 C T 0.076771 4.4002e-09
16:83235650 C T 0.111062 -1.0509e-05
16:83236502 G A 1.942342 3.2038e-05
16:83239012 G C 0.045496 -4.4355e-06
16:83239573 A G 0.025009 -1.6684e-07
16:83239840 T C 1.935924 2.7913e-05
16:83240644 C A 0.043457 -2.1467e-05
16:83240753 C A 1.977490 1.2789e-05
16:83244238 A G 0.048655 5.0108e-06
16:83246883 T C 0.022197 -1.5221e-05
16:83249287 C T 0.196163 -1.1747e-05
16:83250550 C A 0.063226 -1.5069e-05
16:83250824 A C 0.248966 -7.2423e-07
16:83251210 A G 1.333587 -2.6943e-05
16:83252726 A G 0.041573 -1.2687e-05
16:83252951 C A 0.336514 -5.3456e-06
16:83253433 T C 0.046884 4.0337e-05
16:83254122 T C 0.027525 6.2052e-06
16:83256828 A G 0.354918 1.5661e-05
16:83257562 A C 0.354262 -5.1017e-07
16:83259253 T C 1.107686 -2.1253e-05
16:83261388 A G 0.300385 2.9547e-06
16:83262597 T C 1.394121 -5.2171e-05
16:83263334 G A 0.026634 1.8041e-05
16:83264485 C T 0.243672 3.0140e-05
16:83264692 T C 0.034260 -2.9157e-05
16:83265094 T C 0.031697 -3.6627e-06
16:83270249 A G 1.540521 -6.7491e-06
16:83270736 G A 0.647330 1.1127e-05
16:83270779 G A 0.277718 7.5774e-06
16:83271211 A G 0.793828 -1.8087e-05
16:83272807 T C 1.883294 1.1659e-05
16:83276033 G A 0.125253 -1.8171e-06
16:83277680 A G 1.138747 -2.0331e-05
16:83280478 A G 0.322919 1.6044e-05
16:83281157 T C 0.137638 -6.5393e-06
16:83282384 A G 0.020542 -1.5921e-05
16:83284338 A G 0.470382 -1.2529e-05
16:83286618 C T 0.244301 -2.4070e-06
16:83287283 G T 0.180884 1.8204e-05
16:83288883 G T 0.280873 6.0638e-06
16:83292615 G A 0.151646 -4.5983e-06
16:83294128 C A 0.112606 -5.1813e-06
16:83294413 C T 0.774279 -3.0446e-06
16:83295486 G T 1.776635 2.2592e-05
16:83300626 G A 0.332642 1.0938e-05
16:83300794 A G 0.159237 1.8789e-05
16:83303915 G A 0.070206 9.8228e-06
16:83304350 C T 0.465538 1.3030e-05
16:83305223 T C 1.109539 -1.2800e-05
16:83306402 C A 0.252569 2.0026e-05
16:83307285 C A 0.102613 -7.9581e-06
16:83307549 C T 0.119854 -9.1167e-07
16:83308001 T C 0.332057 -1.2233e-05
16:83310978 T C 0.366440 -1.9732e-06
16:83311861 G C 0.124671 -4.5836e-06
16:83312045 T G 0.031894 -1.6218e-06
16:83313214 T C 0.049219 -4.3721e-06
16:83316483 G T 0.045061 -1.0631e-06
16:83317729 A G 0.883621 -2.8569e-05
16:83319785 C A 0.023836 1.2383e-05
16:83321494 T C 0.132647 3.8321e-06
16:83326027 T C 0.639279 4.2493e-06
16:83327610 G A 0.106214 6.4576e-06
16:83328162 G A 1.026651 -2.4104e-05
16:83334935 T C 0.058406 -2.8017e-06
16:83336417 G A 0.044959 3.7736e-05
16:83338977 G A 0.089759 -7.7348e-06
16:83340567 A G 0.029551 3.3575e-06
16:83343600 G C 0.133511 1.8702e-05
16:83353373 T G 0.196969 1.2310e-05
16:83362315 A G 0.895829 2.2833e-05
16:83366987 C G 0.046272 1.8200e-06
16:83372796 C A 0.218133 9.6540e-06
16:83372914 G A 0.304712 1.7300e-05
16:83374195 A G 0.414353 5.5686e-06
16:83384675 C T 0.037153 1.6506e-05
16:83385118 C T 1.284569 8.8460e-06
16:83394179 T C 0.067099 5.4925e-06
16:83397287 G A 0.251808 2.1029e-05
16:83401766 G A 0.368843 5.1081e-06
16:83405311 G C 1.437153 1.8640e-05
16:83414233 T C 0.030503 7.1205e-06
16:83417673 C A 0.863021 -1.9684e-05
16:83420074 T C 0.070213 -5.5799e-06
16:83421745 A G 0.295999 1.3218e-05
16:83422101 G A 0.032553 -9.5023e-06
16:83422303 G T 0.872483 1.0910e-05
16:83424264 T C 0.289393 -3.2793e-06
16:83425760 A T 0.043453 2.6787e-06
16:83428094 C T 0.590233 -1.9526e-05
16:83429011 G A 0.208783 1.7896e-05
16:83433849 G A 1.335256 -3.1573e-05
16:83439555 C T 0.128840 1.8699e-05
16:83444201 T C 0.485233 1.7011e-05
16:83451606 C T 1.034685 -3.8380e-05
16:83452791 G A 0.051171 -2.9272e-06
16:83453123 G A 0.232238 9.1991e-07
16:83461553 T C 0.411443 -5.9438e-05
16:83462459 A G 1.180034 -4.6491e-05
16:83464109 G A 0.458932 1.3817e-05
16:83465060 C G 0.057981 5.4565e-06
16:83476104 G T 0.074106 8.8325e-06
16:83476237 G C 0.755417 1.0398e-05
16:83476701 C A 0.351338 3.6766e-05
16:83476719 T C 1.158286 -3.5699e-05
16:83476873 A G 0.024509 1.6047e-05
16:83476903 T C 0.729473 1.1653e-05
16:83477676 G A 0.031146 -9.0414e-06
16:83478031 A G 0.099951 -7.6188e-06
16:83479062 C T 1.142949 -2.8146e-05
16:83484701 A C 0.338075 5.4395e-06
16:83485921 T C 0.198040 -2.5017e-06
16:83487192 T C 0.511704 3.6921e-05
16:83487471 A C 0.128959 1.7202e-05
16:83487524 A C 0.033641 -2.8059e-05
16:83492010 A G 0.084302 -2.7624e-05
16:83492640 G A 0.860580 5.6080e-05
16:83502795 T C 0.063597 3.1236e-07
16:83504131 C T 0.030061 1.5167e-05
16:83507030 A G 0.368384 -9.2227e-06
16:83508121 C A 0.390408 2.2137e-05
16:83514571 G A 0.260073 1.2962e-04
16:83518852 C A 0.046289 4.6343e-06
16:83526689 C T 1.540881 -1.9456e-05
16:83527191 A G 0.038452 7.7680e-06
16:83531347 G A 0.050630 1.9898e-05
16:83535684 A G 0.022476 -1.6671e-05
16:83540252 A G 0.028300 2.4212e-05
16:83542473 A G 0.023904 -6.3764e-06
16:83543804 A G 1.179786 -5.1917e-05
16:83545102 G A 0.194089 3.5873e-05
16:83546365 A G 0.079845 -5.4214e-06
16:83547483 C A 0.133344 4.1996e-05
16:83549260 G A 0.035457 -2.8112e-06
16:83551296 G C 0.967763 -8.3838e-06
16:83552642 G C 0.849299 -7.6570e-06
16:83552781 T G 0.078407 1.8191e-05
16:83553734 A G 0.024635 1.2799e-05
16:83554803 A G 0.127157 -7.0221e-06
16:83555525 G A 0.266947 -7.0116e-06
16:83555635 T C 0.127157 3.9460e-05
16:83556050 G A 0.839165 3.2872e-05
16:83558008 G A 0.039924 6.8705e-06
16:83561866 A C 1.460492 -2.5723e-05
16:83564742 G A 0.088113 2.6721e-06
16:83568260 G A 1.167513 -2.6955e-05
16:83568605 C T 0.956530 -3.2605e-05
16:83569649 C T 0.042413 1.3112e-05
16:83570121 C A 0.167016 1.2026e-05
16:83572652 G A 0.213522 1.7155e-05
16:83573872 A G 0.063900 1.3457e-05
16:83577877 G A 0.464001 1.8754e-05
16:83579812 A G 0.048349 -1.6593e-05
16:83580347 C A 0.033597 6.3449e-06
16:83582148 A G 0.061326 2.9194e-06
16:83582254 A C 0.034804 -7.4640e-06
16:83586182 C T 0.658892 2.0348e-05
16:83589489 T C 0.755896 -1.0357e-04
16:83595747 C T 0.052575 2.3886e-05
16:83596694 G A 0.286285 -1.2498e-05
16:83603844 T G 0.092720 2.7526e-05
16:83607074 C T 0.045476 4.0228e-05
16:83609609 G A 0.878069 -9.2199e-05
16:83613314 C G 0.374276 6.3659e-06
16:83615501 A C 1.522995 2.6234e-05
16:83615856 A G 0.557710 5.1285e-06
16:83616971 A G 0.868175 2.1818e-06
16:83619367 T C 0.063835 -1.3622e-05
16:83620469 T C 1.276086 -4.9435e-05
16:83621073 A G 0.726022 -3.5184e-05
16:83621579 T C 0.037643 -5.5538e-06
16:83625400 A G 0.060510 2.7438e-06
16:83625563 C A 1.290389 -6.2522e-06
16:83628580 T G 1.099166 -2.1805e-05
16:83632636 C T 0.380219 2.8888e-05
16:83637128 C A 0.032026 -6.8146e-06
16:83639335 A G 0.709489 -9.6246e-06
16:83639968 T G 0.726369 1.4977e-05
16:83641140 A G 0.041362 3.2814e-05
16:83641217 A C 0.071175 8.2030e-06
16:83641576 G T 0.201912 -4.7134e-05
16:83642728 G A 0.026315 1.0249e-06
16:83643235 C G 0.073100 4.0256e-07
16:83644033 T C 0.043208 7.5213e-06
16:83648243 C T 0.029997 3.5995e-06
16:83648770 T C 0.044255 -5.5505e-06
16:83650288 T G 0.638300 -1.0190e-06
16:83653711 G A 0.094855 1.8407e-05
16:83654718 A G 0.072477 -1.2404e-05
16:83656355 A G 1.367592 1.8528e-05
16:83658136 A G 0.203666 8.2054e-07
16:83663355 C A 0.794195 2.9445e-05
16:83664301 G T 1.474316 1.3554e-05
16:83664336 T C 0.237362 -1.7679e-05
16:83665334 G C 0.045666 -5.6963e-06
16:83683611 C A 0.279360 -1.9208e-05
16:83683945 C A 0.505931 2.0213e-05
16:83685808 A G 0.296516 2.2789e-05
16:83688785 G C 0.026563 2.6070e-06
16:83694312 C T 1.023646 1.3280e-05
16:83700149 T C 0.026750 2.1560e-06
16:83703518 G A 0.022922 1.3161e-05
16:83704389 C T 0.143343 3.9746e-07
16:83706465 C T 1.471205 8.0565e-06
16:83709666 T C 1.039611 3.8356e-06
16:83713686 G A 0.235237 2.7745e-05
16:83714504 G A 0.047536 2.5489e-05
16:83715536 G A 0.666770 -5.9034e-06
16:83729110 C T 0.049342 -2.0591e-05
16:83735618 A G 0.051946 1.8891e-05
16:83741244 T C 0.308758 -5.9236e-05
16:83746290 C T 0.229566 -1.2343e-05
16:83747607 C T 0.634145 -1.3355e-05
16:83748096 A G 0.329028 3.7073e-05
16:83749188 C G 0.074687 -3.7482e-06
16:83752758 A G 0.170270 -4.6392e-06
16:83752907 G A 0.032999 9.4398e-06
16:83756691 T C 0.374042 1.3108e-05
16:83756819 G C 0.824042 3.6255e-05
16:83759698 A G 1.447525 -1.6124e-05
16:83763460 G T 1.252297 -1.2712e-05
16:83764204 C T 1.580176 -1.4446e-05
16:83764391 T C 0.323935 -1.8735e-06
16:83772957 A G 0.046612 9.5126e-06
16:83773098 G A 0.837030 -2.4833e-05
16:83778391 A G 0.052932 -1.1985e-05
16:83779219 A C 1.955088 5.0767e-06
16:83779644 C G 0.497608 -1.3845e-05
16:83779707 A T 0.738197 -1.1836e-05
16:83780627 G T 0.060272 -7.5818e-06
16:83783405 C T 0.076591 3.7322e-05
16:83784618 G A 0.039254 2.9907e-06
16:83785750 G A 0.708067 -5.1270e-05
16:83786272 G A 0.409808 1.2574e-05
16:83805953 G A 0.604536 2.9397e-05
16:83808708 C G 0.163185 -7.1884e-06
16:83814508 A G 1.632126 -2.4662e-06
16:83814659 C T 0.220774 -4.3363e-05
16:83816828 G A 1.726107 4.0791e-06
16:83817495 G A 0.357097 -3.2732e-05
16:83821618 G A 0.120741 -1.0052e-05
16:83824511 G A 0.106561 2.3003e-06
16:83826157 T C 0.123839 1.9255e-05
16:83831735 T G 0.578541 -7.0970e-06
16:83832206 G C 0.402814 2.8159e-05
16:83837774 C T 0.043776 -6.5882e-06
16:83847337 T C 1.155470 -3.4175e-06
16:83848699 C T 0.371437 -6.6008e-06
16:83852274 C T 0.209834 3.0628e-05
16:83858647 T G 0.935097 -2.7304e-05
16:83860117 T C 0.037463 -2.2942e-05
16:83862491 T C 0.174506 1.6733e-06
16:83864093 G A 0.409437 -1.1743e-05
16:83867630 A G 0.114295 1.3296e-05
16:83876171 C T 1.599059 1.1545e-05
16:83882656 G A 1.657594 2.3516e-05
16:83887867 A G 1.542170 7.9603e-06
16:83887957 G A 0.029133 2.1485e-05
16:83893646 T C 0.041369 -1.5695e-05
16:83904167 G A 0.068411 4.2123e-06
16:83908446 T C 0.095266 1.2709e-05
16:83909387 G T 0.650223 9.5565e-06
16:83910506 C T 0.158527 -2.4873e-05
16:83917161 C T 0.214039 2.6877e-06
16:83919190 T G 0.860988 1.3255e-05
16:83919571 C T 0.034865 1.3108e-05
16:83919723 C T 0.158680 -3.0088e-06
16:83921410 T C 0.042896 2.4791e-06
16:83924375 T C 0.105874 2.7423e-05
16:83924447 G C 0.063441 -1.0431e-05
16:83925476 G T 0.287560 -3.7279e-06
16:83926733 A C 0.041811 1.1331e-05
16:83926906 G A 0.052772 -8.9452e-06
16:83928699 C T 1.443429 -2.9539e-05
16:83929621 C A 1.175172 -2.6940e-05
16:83934910 G T 0.054968 2.0083e-05
16:83936779 A G 0.044796 -1.8233e-06
16:83936991 T C 0.301836 1.3234e-05
16:83942039 T C 0.190298 -1.4905e-05
16:83942496 C T 0.102630 -1.7961e-05
16:83943566 A G 0.039081 1.4723e-05
16:83943668 A G 0.444833 -1.5976e-05
16:83946541 T C 0.039938 -1.2497e-05
16:83957941 C A 0.272159 2.2144e-05
16:83960680 G C 0.020596 -7.3837e-06
16:83965750 T C 0.047530 -6.2272e-06
16:83968805 C T 0.586497 2.5262e-05
16:83971278 T G 0.056665 -4.0642e-05
16:83972845 T C 0.234850 6.8631e-06
16:83973956 C G 1.629355 4.0779e-05
16:83974066 A G 1.365535 -1.4874e-05
16:83976564 T C 0.422153 3.5333e-06
16:83978843 C A 1.496802 3.9559e-08
16:83979322 G A 0.745544 -4.7877e-06
16:83980179 T C 0.110406 -1.4498e-05
16:83982460 G A 1.280832 -1.1114e-05
16:83983071 T C 1.215226 -5.6951e-06
16:83987856 C A 1.315136 -2.2516e-06
16:83988020 T C 0.076394 3.7729e-05
16:83988886 G A 1.056376 -1.9407e-05
16:83990960 C T 0.139729 9.4746e-06
16:83992205 G A 0.151207 1.8941e-06
16:83997156 G C 0.367181 1.2007e-05
16:83997348 T G 0.305889 -4.7246e-06
16:83998493 T C 0.158231 1.9077e-05
16:83998662 G A 0.255932 -2.6673e-06
16:83999548 C T 0.054098 -8.8025e-06
16:84000138 C T 0.251220 -3.2003e-05
16:84003147 A G 0.064073 6.4677e-06
16:84005801 A G 0.086060 -9.9836e-06
16:84008463 A G 0.194045 -1.2980e-05
16:84009120 T C 0.097211 -1.0490e-05
16:84012104 C T 0.205679 -4.5500e-06
16:84013261 T C 0.188887 9.3245e-06
16:84013349 A G 0.135286 1.8614e-05
16:84014563 A G 0.170246 7.5401e-08
16:84015540 A G 0.202160 -1.4416e-06
16:84020574 T G 0.240551 -2.0237e-05
16:84020990 C T 0.048838 1.7427e-05
16:84021647 T C 0.119973 -2.1329e-06
16:84022582 T C 0.123029 -2.9365e-05
16:84025940 T C 0.084003 -4.2371e-06
16:84026190 A G 0.070944 -1.6953e-05
16:84028702 G A 0.246331 -2.4721e-05
16:84030289 A G 0.512115 8.4806e-06
16:84031404 T C 0.044500 6.5797e-06
16:84031455 G A 0.143714 -1.5350e-05
16:84032319 C A 0.147284 -1.6919e-05
16:84032508 C G 0.127351 -2.0220e-05
16:84034745 A G 0.143500 -1.0756e-05
16:84035446 G C 0.204792 4.4570e-06
16:84036227 C T 1.066205 -2.2224e-06
16:84036325 G A 0.847294 6.6193e-06
16:84037461 C A 0.277058 3.4073e-05
16:84037807 T C 0.045377 2.1175e-05
16:84038703 G A 0.369846 5.9144e-05
16:84038892 C A 0.168465 -1.1311e-05
16:84040983 T C 0.029211 3.6129e-06
16:84041217 C T 0.203493 4.8616e-05
16:84042316 G A 1.058273 1.3557e-05
16:84043129 C T 0.883753 3.7046e-05
16:84048322 A G 0.430598 3.5809e-05
16:84048498 C T 0.114775 3.1664e-05
16:84048577 G C 0.022422 2.0346e-06
16:84050970 T G 0.105061 -2.5031e-05
16:84051290 T G 0.049525 -9.0818e-06
16:84051358 G T 1.231932 -4.1384e-06
16:84055515 C A 0.207036 -5.0842e-06
16:84055673 A G 0.341220 2.8612e-05
16:84055769 C G 1.251141 2.0484e-05
16:84056956 T C 0.383337 2.0392e-05
16:84057032 A T 0.030160 -8.6409e-06
16:84057203 A G 0.144958 3.1469e-05
16:84057571 A C 0.556894 4.6964e-05
16:84057784 A G 0.278524 9.2658e-06
16:84057881 C G 0.709859 1.4183e-05
16:84058754 T C 1.217181 1.7234e-05
16:84059342 C T 0.783000 2.4572e-05
16:84062502 A G 0.103841 -3.9726e-05
16:84063130 G C 0.039591 4.7104e-06
16:84063215 A G 0.187793 1.4426e-05
16:84063715 A G 0.706191 -1.3584e-05
16:84064210 T C 0.153233 -1.6673e-05
16:84066739 A G 0.267522 -1.8767e-05
16:84067948 T C 0.162828 -1.6929e-06
16:84068803 C T 0.620114 -2.7037e-05
16:84069440 A C 0.172007 -1.7576e-05
16:84069686 A C 0.462947 2.1340e-05
16:84072678 A G 0.437921 -4.1693e-05
16:84072947 C T 1.145247 1.0212e-05
16:84074671 G C 0.113183 -2.6749e-06
16:84076650 T C 0.449596 4.4989e-06
16:84078735 T C 0.030724 1.2072e-05
16:84079996 T C 0.587734 2.1652e-05
16:84080502 A C 0.234445 -4.1529e-06
16:84083148 C G 0.048658 2.0888e-05
16:84083938 G A 0.024248 1.0833e-05
16:84088026 C T 0.108839 -2.4538e-07
16:84090898 A G 0.041539 -5.6932e-06
16:84091823 A G 0.568981 3.4050e-05
16:84093062 A G 1.176114 4.7654e-05
16:84093387 C T 0.067374 -2.3174e-05
16:84097786 A G 0.044752 9.9304e-06
16:84102805 T G 0.483394 2.0919e-05
16:84109570 C G 0.067741 -5.9897e-06
16:84111404 G A 0.033237 8.2177e-06
16:84114906 T C 0.044439 -1.1427e-05
16:84117219 C T 0.225065 -2.3310e-05
16:84120291 A G 0.192634 1.7599e-06
16:84121289 A G 0.026301 2.5659e-05
16:84128932 T C 0.260076 1.5039e-06
16:84132368 C T 0.052871 4.2723e-05
16:84133440 G A 0.546994 -1.6902e-05
16:84142650 C T 0.056097 -1.8244e-05
16:84148050 T G 0.155916 1.0290e-05
16:84152943 A G 0.054938 2.3262e-06
16:84158248 C G 0.597216 2.3575e-05
16:84165036 C T 0.072498 -2.8771e-06
16:84165620 T C 0.813272 -1.1224e-05
16:84166415 C A 0.053693 7.5852e-06
16:84170251 A G 0.024965 -1.0135e-05
16:84176322 A G 0.378934 5.8495e-05
16:84177847 C T 0.565455 2.7549e-05
16:84181306 T G 0.098816 1.2752e-05
16:84183977 A G 0.048124 -1.6345e-05
16:84194036 C A 1.880058 3.0348e-05
16:84195728 C T 0.200158 -1.7801e-05
16:84199444 G C 0.048223 6.5026e-06
16:84200680 A G 0.129673 1.2320e-08
16:84202574 G A 0.828591 1.4848e-05
16:84203595 G C 0.055410 -8.3420e-06
16:84203612 G A 0.959831 1.5702e-05
16:84203730 C G 0.152264 -1.4803e-05
16:84203939 T C 0.780014 1.1713e-05
16:84204185 T C 0.882478 8.2164e-06
16:84208032 G T 0.911050 1.7730e-05
16:84209609 T C 0.038880 1.2110e-05
16:84209815 G C 0.424447 -1.5019e-05
16:84209864 C G 0.738159 6.2125e-06
16:84211465 C T 0.086967 3.0526e-07
16:84212710 T C 0.087926 -2.4826e-05
16:84212779 A G 0.172850 1.8579e-05
16:84213684 T C 0.039275 -2.1132e-05
16:84213965 A G 0.914518 1.8772e-05
16:84215867 T C 0.038612 1.0680e-05
16:84216606 T C 0.040295 -1.9872e-05
16:84218002 A G 0.135911 -9.5558e-06
16:84219849 A G 0.657811 1.0013e-05
16:84220344 G C 0.166693 2.6631e-05
16:84221085 C A 0.501141 -7.9545e-06
16:84221192 A G 0.070890 -4.1389e-06
16:84227110 G A 0.216875 9.4956e-07
16:84227713 T C 0.041454 9.3456e-06
16:84228770 C G 0.589777 -2.8280e-06
16:84229892 T C 0.032268 1.6452e-05
16:84233536 T C 0.738418 -1.1999e-05
16:84234129 C G 0.035800 3.1984e-05
16:84234146 A G 0.597543 -4.3558e-06
16:84234858 G A 0.039611 5.5107e-06
16:84236111 A G 0.580683 9.7868e-07
16:84236403 T C 0.755308 -2.7123e-06
16:84240001 C A 0.081225 -9.1994e-07
16:84240607 A G 0.910353 -3.1851e-06
16:84240701 G C 0.146509 -1.5474e-06
16:84241570 C T 0.089062 2.1056e-06
16:84242793 G A 0.116624 -1.0278e-05
16:84244017 A G 0.171936 -2.5039e-05
16:84245514 G A 0.051072 -2.9666e-06
16:84252032 T C 0.046476 2.0171e-05
16:84253029 A C 1.235343 -5.4081e-07
16:84254384 A G 1.073521 1.5438e-06
16:84255019 A G 0.236825 1.2294e-05
16:84256103 T C 0.155589 4.4843e-06
16:84256422 T C 0.150707 4.5905e-07
16:84256619 T C 0.120578 2.4578e-06
16:84258501 C T 0.469325 1.3992e-06
16:84259666 A G 0.102134 1.7580e-05
16:84261876 T C 0.156657 4.0458e-06
16:84262109 A G 0.552165 -2.5361e-05
16:84265794 G A 0.116794 -9.8352e-06
16:84267009 T C 0.175625 -2.9545e-06
16:84269756 G A 1.460118 2.0218e-05
16:84270476 A G 0.674076 1.3493e-06
16:84270743 A G 0.022449 6.8417e-06
16:84271158 A C 0.272795 9.3941e-06
16:84272538 G A 0.023765 3.8944e-06
16:84273432 C T 0.302574 4.6928e-05
16:84274405 G T 1.395923 -2.8362e-05
16:84275005 A G 0.236417 -2.2882e-05
16:84279797 G A 0.117936 -6.7505e-06
16:84281654 T C 0.377319 -2.5352e-05
16:84282849 T G 1.724257 2.4882e-05
16:84285562 G A 0.103851 -8.9075e-06
16:84285828 C T 0.966944 -7.2190e-06
16:84286027 T G 0.080103 1.0827e-06
16:84286232 A G 0.093016 2.3374e-05
16:84286522 G C 0.588074 5.6454e-05
16:84286900 A G 1.596074 1.2529e-05
16:84287144 C T 0.345612 -2.5254e-06
16:84287406 G C 0.668429 4.6665e-05
16:84288689 T C 0.125069 -7.5727e-06
16:84290928 A G 0.174187 2.3903e-05
16:84291017 C T 0.333213 4.6509e-06
16:84291298 G T 1.250074 4.1078e-06
16:84292567 C A 1.541051 -4.2687e-05
16:84293293 T C 1.281607 -3.4916e-06
16:84295167 G C 0.190761 -7.1429e-06
16:84295943 A C 0.424716 9.8218e-07
16:84296118 A C 0.202323 -8.1253e-06
16:84296317 T C 0.824651 2.6899e-05
16:84298347 G C 0.411457 2.7949e-05
16:84301336 T G 0.058423 -3.3644e-06
16:84301428 A G 1.667494 -6.3294e-06
16:84301771 G A 0.686774 -3.5299e-06
16:84304505 A G 0.132294 -5.3667e-05
16:84306286 G A 0.098044 9.8115e-06
16:84309883 T G 0.148943 -6.4421e-06
16:84312291 T C 1.129302 -5.3004e-05
16:84312569 T C 0.046275 -1.2367e-05
16:84314307 A G 1.157895 1.7360e-05
16:84314450 T C 0.291865 -9.5481e-06
16:84317324 A G 0.040203 -1.0854e-05
16:84321846 G A 0.571238 -2.2098e-05
16:84325151 T C 0.221740 -4.2834e-06
16:84326070 T C 0.576943 -1.5560e-05
16:84328590 A G 0.023544 -1.4960e-05
16:84332600 T G 0.209344 3.2724e-05
16:84335600 A G 0.641621 -8.7152e-06
16:84335714 C A 0.454614 3.5294e-06
16:84341104 T A 1.079325 -1.3381e-05
16:84341468 T C 0.034461 -1.9983e-05
16:84342591 A G 0.141715 -8.7369e-06
16:84347086 A G 1.361955 -7.6130e-06
16:84347158 C T 0.401373 -3.4498e-06
16:84347837 T C 0.329433 1.6830e-05
16:84348867 A C 0.291508 2.6636e-05
16:84349395 G C 0.361286 7.5325e-07
16:84349433 G C 1.674827 -1.8899e-05
16:84349609 T C 0.058076 5.5200e-06
16:84349763 A G 0.052541 -2.9637e-06
16:84351952 A G 0.027709 -2.9990e-06
16:84352406 T C 1.791931 2.9121e-05
16:84353291 A C 1.593405 1.1109e-05
16:84353438 T C 0.165048 -1.4956e-05
16:84354117 C T 0.967987 1.2475e-05
16:84356454 T C 0.198964 3.4685e-05
16:84358345 T C 1.732023 1.6000e-06
16:84360463 T C 0.226109 -1.0642e-06
16:84360533 G A 0.631089 2.5899e-05
16:84361335 C T 0.674079 -1.4074e-05
16:84361533 G C 0.446934 -1.5369e-05
16:84362695 A G 0.028395 1.4164e-05
16:84362735 A G 0.065725 -2.3199e-05
16:84363700 T C 0.238011 2.5751e-05
16:84364713 C T 0.249302 1.7845e-05
16:84365026 T C 0.602697 -4.2837e-05
16:84365314 T G 0.230246 9.6553e-06
16:84367090 C G 0.816641 -2.3644e-05
16:84370830 C T 0.804762 -3.5830e-06
16:84373954 C G 0.268875 -1.1833e-06
16:84374991 T C 0.227516 -1.5996e-05
16:84375460 T C 0.291293 -5.2937e-06
16:84377076 G A 0.308636 -4.3212e-06
16:84384326 G A 1.936757 1.3112e-05
16:84384436 T C 0.150973 -8.9661e-06
16:84387803 T C 0.451184 -3.3438e-06
16:84387864 A C 0.035882 -4.4454e-06
16:84392818 T G 0.204948 -1.2334e-05
16:84393296 G A 0.242336 1.9450e-05
16:84393344 A G 1.043576 3.2093e-06
16:84395366 T C 0.120592 -6.4217e-07
16:84402275 C G 0.511000 8.7639e-06
16:84403567 T C 0.221444 1.4671e-05
16:84403849 A G 0.023612 3.6914e-06
16:84408451 A G 0.500838 -1.9756e-05
16:84413537 C G 0.214682 -1.9614e-05
16:84414365 G C 0.439818 -2.5582e-05
16:84418171 G C 0.190652 1.9951e-05
16:84420692 A G 0.257863 -5.7302e-06
16:84422332 C A 0.390646 5.3109e-05
16:84422990 T C 0.691133 -5.1627e-06
16:84424907 T C 0.079056 1.4930e-05
16:84425557 C G 0.040254 1.7358e-06
16:84427121 T C 0.059759 7.4654e-07
16:84427179 G T 0.208868 -2.4907e-06
16:84428292 G A 0.532184 -9.9791e-06
16:84431577 T C 1.479579 -8.7826e-06
16:84432176 A G 0.065331 -4.4892e-06
16:84432644 A G 0.072879 1.6729e-05
16:84433034 T C 1.033556 9.1728e-06
16:84434314 T C 0.843649 7.3021e-06
16:84437728 G C 0.104837 -5.9284e-06
16:84438130 C G 0.039152 -2.9246e-05
16:84438273 G A 0.050113 1.5309e-06
16:84438505 T C 0.289128 -1.7506e-05
16:84441700 G A 0.161094 -2.3167e-05
16:84444735 G A 1.034199 -1.0893e-05
16:84444938 G T 0.061289 -4.0357e-05
16:84445344 A G 0.124600 -8.8417e-06
16:84446384 G C 1.192148 1.4310e-05
16:84446423 T C 0.104259 -2.4970e-05
16:84447075 G A 0.717934 7.9087e-06
16:84447929 C G 1.601575 1.4150e-05
16:84449032 T G 0.311244 -1.8170e-05
16:84450035 A G 0.045224 7.0681e-06
16:84450679 C T 0.305834 -2.7388e-05
16:84453352 G A 0.279761 -1.7237e-05
16:84453695 T C 0.044643 -2.8689e-06
16:84454793 T C 0.571735 -9.3694e-06
16:84455961 G A 0.946752 -3.4437e-05
16:84457584 C T 1.731326 -2.7040e-05
16:84462735 G T 0.812082 -5.8859e-05
16:84472243 G C 1.694750 -4.5162e-05
16:84472787 T C 0.023639 -3.4812e-05
16:84473942 C T 0.824518 -1.6039e-05
16:84474484 A G 0.137149 -9.4952e-06
16:84474614 A C 0.403304 1.8547e-08
16:84476022 G A 0.291963 -1.1457e-05
16:84476200 T A 0.750069 -1.7052e-05
16:84479267 A C 0.684068 -8.8775e-06
16:84480383 A G 0.028851 -3.1358e-06
16:84482012 C T 0.127640 1.1874e-05
16:84483187 G C 0.033543 -1.6225e-05
16:84483348 A G 0.564037 3.1241e-05
16:84485045 A G 0.037935 1.1811e-05
16:84485677 A T 0.149371 1.4343e-05
16:84487182 T C 0.127082 4.8890e-06
16:84487375 C T 0.311516 -1.0932e-05
16:84493523 G C 0.997739 1.1182e-05
16:84494315 T C 0.024339 2.6383e-06
16:84495301 G C 0.079525 -1.9422e-06
16:84496178 C G 0.212679 -4.9865e-05
16:84497064 C T 1.965981 -2.0032e-06
16:84497688 T C 0.113204 -1.9064e-05
16:84497872 T G 0.689943 4.6796e-06
16:84499925 C A 0.035569 -5.8437e-06
16:84500597 T C 0.584324 -1.4395e-05
16:84507817 A G 0.407612 6.2431e-05
16:84510255 T C 0.343073 1.9497e-05
16:84511325 C G 1.185753 -8.6285e-06
16:84513562 A G 0.043810 1.4480e-05
16:84515242 G A 0.020423 -1.2768e-05
16:84516204 A G 0.059606 1.4092e-06
16:84516598 T G 0.131138 1.2289e-06
16:84517840 G A 0.865714 1.4989e-05
16:84517870 C T 0.151703 1.4667e-05
16:84518652 A C 0.890696 -8.6716e-06
16:84520017 C T 0.072817 -2.1387e-08
16:84520080 C T 0.941397 1.2590e-05
16:84521369 A C 0.082684 1.2870e-05
16:84521652 T C 0.061214 -2.4235e-05
16:84522804 G A 0.058766 5.4764e-06
16:84522897 C G 0.899923 1.9913e-05
16:84529382 C G 0.032914 -4.0443e-06
16:84530381 T C 0.021239 -1.3720e-05
16:84530883 C A 0.083177 -1.2655e-05
16:84533145 C A 0.662081 3.9998e-05
16:84533672 A G 0.035175 1.4023e-06
16:84533775 A G 0.042416 1.1252e-05
16:84534796 T G 0.699282 4.8452e-05
16:84536684 G C 1.179939 -3.7859e-05
16:84544484 C T 1.008945 9.2028e-06
16:84544608 G A 0.088113 4.8630e-06
16:84545673 C T 1.964475 1.0713e-05
16:84548537 A G 0.038772 7.6626e-06
16:84549970 A G 0.052843 -5.7198e-06
16:84550262 C T 1.528057 2.5761e-05
16:84550436 C T 1.581230 2.1080e-05
16:84552874 T C 0.030959 -1.2174e-05
16:84553120 A G 1.458510 -1.0430e-05
16:84557990 C A 0.548514 -3.7573e-06
16:84558058 C T 0.057624 -2.7989e-05
16:84558152 T C 0.070132 1.0178e-05
16:84558163 T G 0.100829 -1.3851e-05
16:84558186 T C 0.205978 -1.1564e-05
16:84565977 T C 0.138716 -1.0423e-06
16:84566084 A C 0.375861 1.4168e-05
16:84566656 C A 0.040013 -9.1830e-06
16:84567783 A G 0.237104 5.7782e-06
16:84573116 A G 0.059742 1.1803e-05
16:84575278 C T 1.858669 -5.5105e-06
16:84577340 A G 0.022826 -1.7551e-05
16:84578241 G A 1.743762 -1.1389e-05
16:84578300 T C 0.055944 7.1171e-06
16:84578738 T G 1.224521 1.8884e-05
16:84579829 C A 0.038755 -1.5045e-06
16:84580909 T C 0.730737 -1.5961e-05
16:84580983 A G 0.091017 1.7229e-05
16:84581849 T C 0.278116 -2.5121e-05
16:84583183 A C 0.435895 2.1154e-05
16:84583727 A G 1.488184 -3.2293e-05
16:84587793 C T 1.875196 4.2501e-06
16:84591771 C T 0.045435 8.3943e-06
16:84592287 A G 0.923609 7.4776e-07
16:84593371 C G 0.215681 -5.3091e-05
16:84596788 A G 0.955258 3.2368e-06
16:84596934 C G 1.655176 2.1683e-05
16:84597896 T C 0.140848 1.1758e-05
16:84597944 T G 0.029303 2.3923e-05
16:84598011 T A 0.052741 8.5272e-06
16:84598449 G A 1.781031 6.8430e-06
16:84600595 C T 0.708567 -9.7023e-07
16:84603038 A G 0.127330 7.2628e-06
16:84603044 T C 0.184440 -7.7682e-06
16:84606181 T C 0.061642 1.7809e-05
16:84614354 A G 0.597539 2.3261e-05
16:84614988 C A 0.471882 2.7642e-05
16:84619682 G A 0.404473 -4.4318e-06
16:84621056 A G 0.197190 -2.0473e-05
16:84623484 C T 0.662132 3.4906e-06
16:84624525 C T 0.991817 2.8202e-05
16:84625888 G A 0.311866 -3.6761e-05
16:84627054 C A 0.188479 6.3334e-07
16:84630045 C G 0.030857 1.9353e-05
16:84631005 C T 1.968762 -1.9087e-05
16:84631268 C T 1.072107 -3.3874e-06
16:84631502 G T 0.966852 -2.9435e-05
16:84632589 T C 0.556554 1.6860e-05
16:84632755 G A 0.904499 2.9554e-05
16:84633360 T C 0.047642 5.1148e-06
16:84633743 C G 0.031697 -7.7356e-06
16:84634435 A G 0.592810 -5.8663e-06
16:84636803 C T 0.374711 7.9977e-06
16:84637995 T C 0.039132 -5.5583e-06
16:84638384 A C 0.041002 -1.4277e-05
16:84638492 A G 0.321970 4.3184e-05
16:84638624 T C 0.654768 -1.1610e-05
16:84640629 C A 1.084883 9.0553e-06
16:84641287 A G 0.197305 -1.1058e-05
16:84641905 A C 0.936658 -1.4787e-05
16:84644025 G T 0.634658 9.9266e-06
16:84647908 C A 0.100400 -6.8664e-06
16:84647991 T C 1.745204 -7.5314e-07
16:84649226 T C 0.202133 -1.1703e-05
16:84649486 T C 0.983912 1.1353e-05
16:84650527 T C 0.889608 5.2451e-06
16:84654036 A G 0.086131 7.1432e-06
16:84655067 A C 1.758885 -7.2184e-06
16:84657353 C T 1.306378 -2.9837e-06
16:84662441 T G 0.143870 -9.1819e-06
16:84664927 G T 1.395617 -3.2959e-05
16:84669454 C A 1.871286 6.9092e-06
16:84673535 A C 1.291494 -1.2536e-05
16:84675577 T C 0.041784 5.1448e-05
16:84682937 G A 0.036494 7.8091e-06
16:84683281 T G 0.398048 -1.9084e-05
16:84683871 T C 0.960970 -3.1171e-05
16:84685509 T A 0.627135 -1.3884e-05
16:84690608 T C 0.063043 -4.5331e-07
16:84693879 A G 0.646860 -3.6175e-05
16:84693897 T G 0.059555 5.0536e-06
16:84694718 C T 1.033951 -3.3582e-05
16:84695864 A C 0.198145 -4.3801e-06
16:84697148 T C 0.464844 -6.1527e-06
16:84699126 A C 0.176396 2.0201e-05
16:84699839 A G 0.447505 2.9111e-05
16:84701562 C A 0.029337 -6.9242e-06
16:84706161 C A 0.513400 -2.9260e-05
16:84707138 A G 0.115397 1.2194e-05
16:84711491 A G 0.402665 8.6464e-05
16:84716656 C T 0.114499 -8.7923e-06
16:84717059 G T 0.072321 1.6689e-06
16:84719927 T C 0.235693 6.4775e-05
16:84724998 A G 0.232300 1.4785e-05
16:84726409 A G 0.506482 7.2368e-05
16:84728954 C T 0.028399 -4.0413e-06
16:84729485 G C 1.822427 2.5179e-05
16:84730046 C T 0.028504 -1.3725e-06
16:84732568 G T 0.055189 9.2020e-06
16:84734412 A G 1.553862 -3.6445e-06
16:84737149 C G 0.046476 2.1303e-05
16:84742203 A C 1.492886 -2.1758e-05
16:84743261 T A 0.034355 1.2838e-05
16:84747289 G A 0.081320 -1.1481e-05
16:84751494 G A 0.184335 -6.6875e-06
16:84756531 C T 0.201450 -1.2242e-05
16:84760354 G T 0.426433 4.8386e-06
16:84764241 A G 1.251050 -9.8091e-06
16:84771707 C G 0.127058 -7.1765e-06
16:84773795 A G 0.586320 -9.5245e-07
16:84777926 T C 1.745686 -3.1005e-06
16:84778697 C G 0.253457 -1.4352e-06
16:84779248 G T 0.442701 1.3406e-07
16:84780999 A G 1.150820 9.0776e-06
16:84782704 C A 0.311002 2.2975e-06
16:84785203 A G 0.590053 7.7984e-06
16:84791278 A G 0.028171 -4.0823e-06
16:84792371 G C 0.140555 4.2299e-06
16:84793749 C G 0.055801 -1.6195e-06
16:84794632 A G 0.637783 -5.6405e-06
16:84794636 G A 0.199376 1.3392e-06
16:84796864 C A 0.532242 1.1588e-05
16:84797967 T G 0.076207 1.4275e-05
16:84798003 C T 0.363305 5.8991e-07
16:84798165 A G 0.049787 5.6308e-06
16:84802172 G A 1.435252 -1.8239e-06
16:84802227 A G 0.756695 -1.0466e-05
16:84807531 A C 0.055645 -3.0566e-06
16:84808532 A G 0.035691 7.0975e-07
16:84808622 G T 0.042243 -1.0057e-05
16:84811961 A G 1.589257 1.4878e-05
16:84814170 C G 0.145019 2.3470e-05
16:84817436 A G 1.490020 4.2383e-06
16:84821663 T C 0.060513 4.4835e-08
16:84822854 C A 0.952899 1.3661e-05
16:84823246 A G 0.076336 3.3218e-06
16:84825027 A G 0.055325 3.1874e-06
16:84826752 G A 0.114720 3.4226e-05
16:84828592 A C 0.073542 -6.9834e-06
16:84834067 A G 0.111354 5.5783e-05
16:84834384 C T 1.334172 5.4847e-05
16:84836091 T C 0.117297 2.5715e-05
16:84836682 A G 0.029895 -8.0988e-06
16:84840036 T C 0.644892 2.5734e-05
16:84840388 T C 0.063461 -1.4375e-05
16:84840518 C G 0.334543 -1.8938e-05
16:84843611 G A 1.679142 1.8000e-05
16:84846456 A G 0.077587 5.0932e-06
16:84846873 T C 1.676779 1.7368e-05
16:84848310 T C 0.295536 -1.0368e-05
16:84850714 T C 0.915763 3.4396e-05
16:84851241 C T 0.043909 9.0826e-06
16:84855208 T C 1.455648 -5.1915e-06
16:84855561 C G 0.094342 8.2459e-06
16:84856963 T A 0.185375 8.2751e-05
16:84857244 G A 0.817338 2.0430e-05
16:84858877 T G 0.230722 -5.7071e-06
16:84859934 T C 0.757684 -7.1485e-05
16:84860859 C T 0.044198 2.5490e-05
16:84866420 G A 0.430441 -6.3849e-06
16:84867383 T C 0.914518 -4.5590e-05
16:84867612 C T 0.341635 5.2108e-06
16:84867797 G A 1.745092 6.0695e-06
16:84868576 A G 1.506448 7.9562e-07
16:84875610 A G 0.089837 -4.6766e-06
16:84876693 C T 0.057661 1.0413e-05
16:84877777 C T 1.323265 -3.7075e-05
16:84879464 G A 0.875777 -1.6098e-05
16:84881805 T C 0.728997 -3.2545e-06
16:84882015 C G 0.395223 6.7510e-07
16:84884116 G A 1.445047 1.7899e-05
16:84885506 T C 1.237858 4.1012e-06
16:84888295 T C 0.447134 -1.0496e-06
16:84897733 C T 0.169461 2.7799e-05
16:84897783 T C 0.070604 4.0759e-06
16:84897856 G C 0.541772 -4.2057e-07
16:84900752 A G 1.387145 -1.1597e-06
16:84901720 T C 0.653242 -1.1791e-06
16:84902483 T A 0.104511 9.7447e-06
16:84905980 C G 0.106887 -4.1177e-05
16:84906098 G C 0.776740 2.9481e-06
16:84907617 T G 0.061503 7.4070e-06
16:84908014 G C 0.701955 2.7329e-06
16:84909014 T C 0.360585 -1.5311e-05
16:84910526 T C 0.036925 1.9417e-06
16:84914601 G A 1.076826 6.2176e-07
16:84924139 T C 0.373640 -5.6835e-06
16:84924994 A C 0.666831 1.2269e-05
16:84940889 A G 0.032445 -5.6982e-06
16:84941945 A G 0.158306 -2.5881e-05
16:84944475 A G 0.544376 1.1994e-05
16:84947092 T C 0.101563 -5.3571e-07
16:84948385 C T 1.515100 9.1938e-06
16:84950838 G C 0.597726 1.5945e-05
16:84952753 G A 0.984238 1.6136e-05
16:84952943 T C 0.078906 2.9557e-06
16:84954410 A C 0.045105 3.3290e-06
16:84955551 A C 0.569151 7.6161e-06
16:84955651 T C 0.065311 5.2020e-06
16:84955812 G A 1.120456 8.3165e-06
16:84957625 T C 0.087930 -7.6011e-07
16:84958018 A G 0.470909 1.4086e-05
16:84960304 T C 1.352589 -3.5783e-06
16:84963104 A G 0.108094 2.8735e-06
16:84967299 A C 1.918401 3.8637e-06
16:84967427 G A 0.716258 6.2167e-06
16:84967428 T C 0.020600 9.0010e-07
16:84972563 G A 0.615259 -1.7076e-05
16:84974533 C G 0.959559 1.1120e-05
16:84978719 T C 1.964047 -8.4593e-06
16:84978830 T C 0.203418 2.0531e-06
16:84980463 A G 0.212241 9.0827e-06
16:84980974 T C 0.061357 1.6967e-05
16:84981402 G A 0.143354 6.8443e-06
16:84983581 C T 0.029946 5.3274e-07
16:84983610 A G 0.241289 -1.9363e-05
16:84984350 T C 1.110783 7.2431e-07
16:84987679 A C 1.493318 2.8793e-06
16:84988024 A C 0.292721 -5.7653e-06
16:84988390 T C 0.062332 6.7978e-06
16:84989626 T C 0.275199 -1.0356e-06
16:84990404 A G 0.076727 -5.6037e-06
16:84991758 G A 0.517552 -3.3414e-06
16:84992052 A G 0.021109 2.7399e-06
16:84995658 A G 1.094552 2.2070e-05
16:84996447 C T 1.765786 2.5512e-05
16:84997875 A G 0.183805 8.5132e-06
16:85000226 G A 1.361340 1.8679e-05
16:85000486 T C 0.301146 -1.2412e-05
16:85000701 G A 0.199427 1.5339e-05
16:85001861 T C 0.618771 -1.4826e-05
16:85004900 T C 0.057100 -2.0041e-05
16:85007961 G A 0.035572 -7.7038e-06
16:85009552 G T 0.413565 -3.0845e-05
16:85009752 C T 0.116899 1.5702e-05
16:85011279 T G 0.040682 -8.4278e-06
16:85021983 T C 0.194966 -5.6507e-06
16:85032088 A G 0.186072 4.0920e-06
16:85035621 G A 0.033995 1.2003e-05
16:85043122 T C 0.292745 -3.1086e-05
16:85044117 G T 0.410073 -8.9674e-06
16:85051197 C T 1.200875 6.2178e-06
16:85052806 T C 0.041587 7.3450e-06
16:85053680 A C 0.056709 1.6138e-05
16:85062530 A G 0.558543 -1.2688e-05
16:85071126 G A 0.629940 7.6550e-06
16:85074295 T C 0.158602 -6.4488e-06
16:85077826 C T 0.074109 1.7889e-05
16:85086236 T C 0.627719 1.1672e-06
16:85092748 C T 0.236713 -2.3250e-05
16:85099946 C G 0.024645 -3.2913e-06
16:85100976 A G 0.073589 1.4200e-05
16:85103953 G A 0.087375 -1.7741e-05
16:85105643 T C 0.712202 -6.3975e-05
16:85107493 C G 0.065076 9.1946e-06
16:85108384 T G 0.388936 1.8674e-05
16:85112837 T C 0.625904 -3.9781e-05
16:85114771 T A 0.044912 -5.2392e-06
16:85117526 A G 0.048726 -1.2074e-05
16:85119536 C T 0.054125 -2.4728e-05
16:85119985 C G 0.174778 5.4281e-05
16:85126175 C A 0.080171 2.8495e-05
16:85126982 A G 0.112623 4.1837e-07
16:85127043 G A 0.133266 -1.8201e-06
16:85127325 T C 0.030156 1.5125e-05
16:85127568 A G 0.090337 -2.1270e-05
16:85130456 A G 0.048335 1.3396e-05
16:85132496 T C 0.040111 7.8874e-06
16:85138825 T C 0.121945 2.3577e-06
16:85139641 C T 0.487331 1.8007e-06
16:85141292 C T 0.334220 -4.5568e-06
16:85144693 A C 0.906270 -3.9219e-06
16:85144870 G C 0.486919 -1.3232e-06
16:85145662 A G 0.171235 5.5026e-06
16:85145977 C T 0.973451 -1.3335e-05
16:85146709 T C 0.305416 -1.0573e-05
16:85147633 T C 0.902731 -9.5824e-06
16:85149133 G T 0.334420 1.8489e-05
16:85149164 C G 1.151330 -7.9559e-06
16:85150638 G C 1.251043 -3.9229e-06
16:85152157 T C 0.211741 -8.6490e-06
16:85154279 A G 0.041879 1.6505e-06
16:85155843 A G 0.749940 -2.8354e-05
16:85156713 G T 0.189513 2.9438e-05
16:85158127 G A 0.253814 -2.7616e-05
16:85159034 A G 0.038452 7.5665e-06
16:85159429 A C 0.576987 3.2570e-05
16:85161172 C T 0.518983 -2.1191e-06
16:85161211 C T 0.672927 -1.7147e-05
16:85162436 G A 1.121119 -2.0345e-06
16:85164528 C A 0.261004 1.0260e-05
16:85166233 A G 0.039996 1.4540e-05
16:85166890 T G 0.222559 1.9083e-05
16:85167960 T C 0.646412 -1.8755e-06
16:85170220 A C 0.144220 -9.2354e-06
16:85171887 A G 0.948724 -1.9723e-06
16:85172619 T C 0.052214 -1.6499e-05
16:85175309 A G 1.366310 2.7664e-05
16:85175337 A G 0.122941 2.3607e-07
16:85176179 A G 0.060139 -1.5100e-05
16:85177378 T C 0.518031 -4.2349e-05
16:85179660 A G 1.314633 2.7227e-05
16:85181059 A G 0.127929 -1.5045e-05
16:85182899 G T 0.327134 -2.5182e-05
16:85185814 C T 0.445734 -2.6111e-05
16:85189600 C T 1.346194 2.3613e-05
16:85192894 A G 0.041668 4.6744e-06
16:85195789 A G 0.228033 1.6053e-05
16:85199031 C T 0.030173 6.1465e-06
16:85200171 T C 0.028025 -7.2094e-06
16:85205909 G A 0.208447 -1.0605e-05
16:85206559 T C 0.053098 1.4209e-06
16:85206943 G T 0.098132 6.2747e-06
16:85207028 T C 0.300772 2.2521e-05
16:85208830 T C 0.316697 -1.7954e-05
16:85215442 G A 0.118644 -1.0263e-05
16:85215577 A G 0.050994 1.1671e-05
16:85216400 C T 0.303682 -1.6310e-05
16:85219593 C T 1.086940 -1.4530e-05
16:85221154 G A 1.081429 -1.1779e-05
16:85222931 T C 0.369353 -1.3174e-05
16:85223766 G A 0.247177 -1.5317e-05
16:85226751 G T 0.370193 4.2519e-06
16:85226853 A G 0.052779 -4.3640e-07
16:85231706 T C 0.169563 2.1518e-05
16:85235560 G A 0.041457 2.3071e-06
16:85235611 C A 0.089844 -4.3367e-06
16:85238716 T C 1.247432 1.7538e-06
16:85239962 T C 0.024040 3.5836e-06
16:85247779 A G 0.026070 -1.3888e-07
16:85248848 G T 0.797156 9.6581e-06
16:85255452 A G 0.399581 8.2665e-06
16:85260536 T C 0.033243 6.9690e-07
16:85263882 T C 0.912791 -2.5518e-05
16:85268131 T C 0.843717 -4.9495e-05
16:85272300 T C 0.034994 -8.9512e-06
16:85275282 G A 0.473684 -3.9039e-05
16:85282275 C T 1.788140 1.3589e-05
16:85282636 A G 0.038064 -1.2886e-05
16:85288242 A G 0.035158 -1.9834e-06
16:85290464 A G 0.062424 -1.5079e-05
16:85290530 G C 0.207389 -1.4206e-06
16:85293046 G A 0.296682 9.6668e-06
16:85295517 A G 0.155953 6.9276e-06
16:85296154 A G 0.276929 1.1875e-05
16:85296231 C T 0.539246 1.8952e-05
16:85306753 C T 0.062628 -1.6089e-05
16:85307012 C T 1.352990 1.0578e-05
16:85308825 T C 0.273441 -8.3683e-06
16:85309981 A C 0.116444 1.1790e-05
16:85311770 C T 0.595251 -2.1345e-05
16:85314951 G A 1.819548 -1.3533e-06
16:85316150 G C 0.815067 1.2105e-05
16:85316817 A G 0.807866 6.9125e-06
16:85318475 C T 1.331836 -2.1849e-05
16:85318889 C G 0.111864 4.8451e-06
16:85319399 A C 1.708649 -6.0687e-06
16:85321146 T C 0.092951 -7.4826e-08
16:85323490 G A 0.620029 -1.0413e-06
16:85323770 A G 0.052021 -5.5438e-06
16:85327902 T G 1.459319 -7.2663e-06
16:85328474 C T 0.088980 -5.4564e-06
16:85332920 T C 0.233619 2.9944e-05
16:85334074 A C 0.125311 -1.3978e-05
16:85334352 T C 0.670428 -1.4118e-05
16:85340440 A G 1.595261 -3.8151e-06
16:85343199 A G 1.377785 -7.0595e-06
16:85346165 T C 0.032271 6.8140e-06
16:85347073 A G 0.705201 -1.3908e-05
16:85348768 T C 1.484359 -2.8777e-05
16:85349746 C T 0.257645 5.0596e-06
16:85352698 G A 0.386539 -2.8521e-05
16:85353880 A C 0.046180 -3.8021e-06
16:85353974 T C 0.063607 8.5548e-06
16:85356152 A G 0.100424 -1.1326e-05
16:85358170 T C 1.626805 -1.7929e-05
16:85358277 G T 0.057151 2.1759e-06
16:85360660 T C 0.042824 1.1852e-05
16:85362809 C T 1.720494 -1.3837e-05
16:85363912 A G 0.050151 -1.5815e-05
16:85364099 C T 0.829968 1.1528e-05
16:85366922 T C 0.333659 1.1591e-05
16:85367383 A G 0.603900 -1.1017e-05
16:85368575 A C 0.302169 -1.3631e-05
16:85368974 A G 0.125943 2.2916e-06
16:85371424 T C 0.023751 2.2148e-06
16:85372154 T C 0.101447 -2.0934e-05
16:85372797 G A 1.760639 -2.3936e-06
16:85374400 C T 0.172653 7.3782e-06
16:85375841 T C 0.384693 -3.4053e-05
16:85376100 C T 1.043895 -2.1422e-05
16:85377147 G C 0.318237 -2.3483e-05
16:85377751 T C 0.067415 -2.1278e-05
16:85378447 G A 0.989886 -3.0468e-06
16:85378828 G A 0.069560 1.4709e-05
16:85379272 T C 0.269031 -8.8069e-06
16:85381187 T C 0.522359 6.6991e-06
16:85382319 C T 0.597437 2.0605e-05
16:85383300 G A 0.731666 8.7184e-06
16:85384297 A G 0.663152 3.3500e-06
16:85385868 T C 0.525344 -7.4726e-06
16:85387125 G A 0.080600 1.4250e-05
16:85392292 T C 0.173343 4.1746e-06
16:85397870 T C 1.356696 -8.5121e-06
16:85399430 T C 0.728657 -2.8983e-05
16:85400924 T C 0.246276 6.4165e-06
16:85401999 G C 0.678054 3.8082e-06
16:85402988 C A 0.407683 7.5576e-06
16:85408589 A G 0.075581 -2.2385e-06
16:85412306 T C 1.666273 2.9818e-05
16:85413783 A G 1.815774 1.7180e-05
16:85415734 C T 1.752581 -7.0376e-06
16:85416851 T C 0.660110 1.1354e-06
16:85418319 C G 0.963452 -7.4953e-06
16:85424379 C T 0.682382 8.7870e-07
16:85424556 A G 0.085920 -2.4770e-06
16:85427881 C A 0.091802 9.6443e-06
16:85428947 G A 0.871307 -1.0798e-05
16:85429946 T C 0.065858 -1.3858e-05
16:85432296 C G 1.104256 1.0486e-05
16:85432741 T C 0.386563 7.6174e-06
16:85433445 A C 0.681243 -5.2979e-06
16:85436589 A G 1.186392 5.2327e-06
16:85446427 G A 0.180548 -8.9318e-06
16:85447184 T C 1.724370 2.3513e-05
16:85447938 G A 1.310989 -3.8332e-06
16:85450725 G A 1.611846 -1.9800e-05
16:85451358 T C 0.378829 -6.1697e-06
16:85452695 T C 1.297416 8.0201e-06
16:85453069 G A 0.075184 5.1763e-07
16:85453314 A G 0.118786 -5.5848e-06
16:85453962 A G 0.165962 -1.6317e-05
16:85455221 A G 1.104432 -1.3566e-06
16:85455524 G A 1.853821 9.6934e-06
16:85456120 A G 0.026726 -2.0803e-06
16:85457169 A G 0.948285 1.1560e-05
16:85459072 T C 0.026158 -1.3294e-05
16:85459188 A G 1.432369 -3.6983e-05
16:85459544 G T 1.557904 -5.1699e-05
16:85462589 A G 0.114322 -7.2059e-06
16:85463956 T C 0.279000 1.7156e-06
16:85467951 C A 0.288954 4.2484e-05
16:85470207 A G 0.079634 1.0497e-05
16:85471483 C T 0.034743 -2.9948e-06
16:85473118 G A 1.498798 2.9132e-05
16:85474270 T C 0.049138 5.0030e-05
16:85479811 G C 0.078189 6.0615e-06
16:85480174 A G 0.691966 1.1371e-05
16:85480882 G C 0.856857 1.2716e-05
16:85481128 T C 0.023143 -1.2124e-05
16:85485588 G T 1.033077 2.2724e-05
16:85489586 G C 0.080790 -2.0231e-05
16:85490131 T C 0.211149 -2.5707e-05
16:85490399 C T 0.074823 3.5984e-05
16:85494776 C T 1.926666 -3.1272e-05
16:85497597 T C 1.285969 8.7530e-06
16:85504013 T G 0.060364 1.3250e-05
16:85504682 T C 1.500093 9.3059e-06
16:85505866 C T 1.647707 2.2612e-05
16:85506065 G A 0.078590 -1.2108e-05
16:85506175 G A 0.076765 2.1907e-05
16:85507714 T C 0.116301 9.4856e-06
16:85509113 G T 1.863079 -1.9258e-05
16:85510924 C T 1.053469 -1.2966e-07
16:85515472 A G 1.210021 1.5192e-05
16:85517087 T C 0.064488 -8.1584e-07
16:85521048 T C 0.079903 4.4700e-06
16:85523673 A G 0.314089 -2.7118e-05
16:85525947 T C 0.021218 -1.5861e-05
16:85529676 C A 0.798761 1.9592e-05
16:85533240 T C 1.174863 1.1500e-05
16:85534326 G A 0.052038 1.5711e-05
16:85536474 A G 0.058174 6.2456e-06
16:85537421 G A 0.493766 -7.3606e-06
16:85538798 C T 0.913417 1.8238e-05
16:85540366 A C 0.192399 -5.2418e-06
16:85540799 C T 0.036694 -1.1938e-05
16:85541715 C A 0.040968 -4.7262e-06
16:85544235 A G 0.989263 4.8583e-06
16:85549060 G T 0.584443 5.7926e-06
16:85551031 T C 0.128704 8.8851e-06
16:85551066 C G 0.451282 7.9605e-06
16:85552378 G A 0.709903 -7.9941e-06
16:85552431 A G 0.642308 3.9499e-05
16:85554690 G A 0.120558 1.1430e-05
16:85554774 T C 0.031986 -1.2940e-05
16:85555280 C T 0.037571 -2.5494e-05
16:85556985 C T 0.710131 -6.8566e-06
16:85557979 G A 1.295326 -2.1051e-05
16:85558625 A G 0.032941 1.5052e-06
16:85559926 T C 0.067945 7.5660e-06
16:85561400 G A 0.088545 3.9312e-07
16:85564296 A G 1.297399 -2.6884e-05
16:85567511 G T 1.113231 -1.9063e-06
16:85568311 A G 0.172439 4.6619e-06
16:85568804 A G 0.039299 1.0086e-05
16:85569338 T C 0.542013 4.3773e-05
16:85570002 A G 0.020899 5.3290e-06
16:85572813 G A 0.084244 -1.5550e-05
16:85573772 T A 0.721191 1.2821e-05
16:85577650 G A 0.138822 1.1026e-05
16:85580918 A G 0.520764 6.6592e-06
16:85581013 A G 0.150565 1.3674e-05
16:85591425 G T 0.067714 -1.0787e-05
16:85597734 A C 1.172174 -7.5326e-06
16:85597804 A G 0.269337 9.6277e-06
16:85597884 A G 0.143517 2.0413e-05
16:85599995 A G 0.263962 -4.5631e-05
16:85603705 C G 1.082874 -1.6429e-05
16:85604259 T C 0.193426 1.1839e-06
16:85606453 C T 1.071831 -1.4025e-05
16:85611861 G T 0.078437 -1.3963e-05
16:85611892 T C 1.041270 1.0788e-06
16:85612329 G A 0.747716 1.0460e-05
16:85618389 T C 0.044507 1.9111e-05
16:85619739 C T 0.305569 1.4126e-05
16:85620043 A G 0.084890 1.6478e-05
16:85626196 A G 1.525228 -2.6747e-05
16:85631020 A G 1.549636 -4.9727e-06
16:85636280 A G 0.071940 -1.0232e-05
16:85650666 G C 0.065035 1.2541e-05
16:85654935 A G 0.110916 1.2182e-06
16:85658066 A G 0.051426 3.1315e-05
16:85658755 A G 0.060377 -1.7232e-05
16:85659155 T C 0.032156 -1.4351e-07
16:85662414 G A 0.032448 9.8889e-07
16:85663242 T G 1.460771 1.4605e-05
16:85666089 A G 1.112871 8.1465e-07
16:85668594 T C 0.133300 2.0018e-05
16:85669302 A G 0.042950 -1.5519e-05
16:85670616 C T 1.360527 -1.3583e-06
16:85670936 T C 0.492542 2.6181e-06
16:85671293 C T 1.204503 -7.9767e-06
16:85672061 G C 0.054751 1.8274e-05
16:85672302 G C 0.483122 7.2627e-06
16:85673170 T G 0.290457 -1.9530e-05
16:85674922 A G 0.076486 6.2331e-06
16:85675171 A G 0.271942 -6.7209e-06
16:85676120 A C 0.294098 -1.1594e-05
16:85678994 T G 0.483356 -1.2682e-05
16:85681791 T G 0.039788 5.7645e-06
16:85682618 A G 0.777441 -9.5091e-06
16:85684448 T G 0.060211 -3.0846e-05
16:85689842 G A 0.230916 -2.2867e-06
16:85692598 C T 1.397803 -5.9117e-06
16:85697317 T C 0.047642 7.6329e-06
16:85699527 G A 0.911999 -1.6689e-05
16:85700481 A G 0.548759 8.4693e-06
16:85703627 G T 0.880663 -1.1115e-05
16:85704584 G A 0.797313 -1.4740e-05
16:85707775 T C 0.033230 -5.6670e-06
16:85711077 A G 0.072576 1.1624e-05
16:85711860 T C 0.738798 -1.3017e-05
16:85718798 C G 0.449548 -3.6842e-07
16:85718918 A C 0.593306 1.6931e-05
16:85720945 T C 0.739988 -9.5686e-06
16:85723156 T C 0.057688 -3.2466e-05
16:85733467 A G 0.469131 -2.2415e-06
16:85734699 C A 0.039540 4.6053e-06
16:85743906 A T 0.024401 4.9669e-06
16:85752859 A C 0.732584 -2.0231e-05
16:85757570 T C 0.107322 -3.1836e-05
16:85758641 T C 0.039948 -5.2248e-06
16:85759946 A G 0.028419 9.8368e-06
16:85764484 A G 0.038041 1.5048e-06
16:85768265 C T 0.726443 -9.4163e-06
16:85771838 T G 0.034943 -1.8615e-05
16:85774917 C T 1.273992 -1.7596e-05
16:85776100 T C 0.443762 4.2801e-06
16:85780453 T C 0.986323 1.3125e-05
16:85780456 C T 0.050872 -2.2885e-05
16:85783870 A G 0.034454 -4.1271e-06
16:85784123 G T 1.233306 -1.3755e-05
16:85786810 C T 0.150180 -5.0162e-06
16:85787677 A G 0.027467 -1.7194e-05
16:85788327 C G 0.225469 1.8361e-05
16:85794682 T C 1.745109 1.4251e-05
16:85797232 T C 0.050270 1.7178e-05
16:85798352 T C 0.045238 -5.2053e-05
16:85801766 A G 0.237549 -9.8138e-06
16:85801998 G C 1.549697 -3.1667e-07
16:85806653 T C 0.030765 5.6489e-06
16:85808581 T C 0.601969 -1.9161e-05
16:85810352 C T 0.032886 -1.7987e-06
16:85813526 A G 1.599260 -2.0629e-05
16:85813852 C G 0.087596 -1.6525e-05
16:85820256 T G 0.058868 -1.0074e-06
16:85821629 C T 0.103892 9.7200e-06
16:85824073 C T 1.521638 -1.6107e-05
16:85827080 C T 0.101220 5.5714e-06
16:85832292 G C 0.098333 1.0729e-05
16:85834160 C T 1.662537 -1.4684e-05
16:85834818 A G 0.103484 7.9610e-06
16:85835961 C G 0.050606 -1.6623e-05
16:85837319 G C 0.022520 1.5762e-05
16:85839977 C G 1.606314 -2.2625e-05
16:85845852 A G 0.053598 -1.5143e-05
16:85849155 G C 0.353330 -1.9601e-06
16:85853812 T C 0.119874 -1.1702e-05
16:85854113 A G 0.060405 -3.7663e-06
16:85855331 A G 0.119568 1.1153e-05
16:85855401 A G 0.114394 1.6961e-05
16:85857679 A G 1.493872 -2.1326e-05
16:85857938 T C 0.150384 -1.7652e-06
16:85859303 A G 0.058922 1.5099e-07
16:85869362 A G 0.592130 2.3320e-07
16:85875428 A G 0.023931 -7.6261e-06
16:85875543 C G 0.045269 -8.0656e-06
16:85877491 T C 1.963707 -2.8109e-06
16:85878540 T G 0.139638 1.5236e-06
16:85880671 T C 1.602231 -2.6186e-05
16:85883140 A G 0.040689 8.9272e-06
16:85885365 G A 0.060976 8.7315e-07
16:85887242 A G 0.052701 1.1289e-05
16:85887596 G C 0.769179 5.7697e-06
16:85887693 T C 0.804755 2.9766e-05
16:85889998 A C 0.020151 -3.1941e-06
16:85890707 T C 1.570477 1.0985e-07
16:85892860 C A 0.289733 -4.8008e-06
16:85894164 C A 0.399319 -6.5554e-06
16:85895859 A G 0.104834 7.2536e-06
16:85897418 G T 1.623130 9.8174e-06
16:85901402 C T 0.138876 -1.4946e-05
16:85906132 C T 0.179660 1.6447e-05
16:85906896 T C 1.645232 1.4146e-05
16:85912297 C T 0.579286 -1.8133e-05
16:85917551 C T 0.140464 -1.4349e-05
16:85918120 T G 0.058120 -3.0882e-06
16:85920397 C A 0.506438 2.1399e-06
16:85926036 C T 0.058446 -6.6407e-07
16:85927628 A G 0.170742 9.4969e-07
16:85927814 T C 0.726025 -1.3769e-05
16:85929830 T G 0.128408 -1.4973e-05
16:85931279 C G 0.056430 3.7871e-07
16:85932988 T C 0.368337 1.6945e-06
16:85933038 T C 0.112483 -1.7318e-05
16:85940010 T C 0.280730 -1.0320e-06
16:85944439 G A 0.673675 1.9929e-05
16:85945249 T C 0.058168 -1.3635e-05
16:85948098 A G 0.110317 -3.3207e-05
16:85952929 C A 1.008387 -3.5967e-06
16:85959438 C T 0.487456 9.0351e-06
16:85961459 A G 1.042879 -2.0018e-05
16:85962850 C G 0.110195 -1.6244e-05
16:85966284 C T 0.236631 -1.9942e-05
16:85966548 G A 0.313164 1.9394e-05
16:85966683 G A 0.453961 2.2326e-05
16:85967920 G A 0.382847 1.3373e-05
16:85968674 A G 0.526119 -8.3415e-06
16:85973466 T C 0.062553 -8.2090e-06
16:85975502 A G 1.976429 -1.1234e-06
16:85975659 T C 1.322602 -8.9218e-06
16:85981482 T C 0.121561 -2.9231e-05
16:85982246 C T 0.341720 2.0345e-05
16:85982521 A G 0.321443 -1.6760e-05
16:85983056 C T 1.435946 -3.3127e-05
16:85985200 A G 0.041576 -1.2578e-05
16:85985671 G A 1.452938 -2.7609e-05
16:85991400 T G 0.227319 -1.1205e-05
16:85991705 C A 0.415237 9.1749e-06
16:85993580 C T 1.450099 -1.0781e-05
16:85995436 C T 0.154831 -1.1777e-06
16:85996251 T C 0.023408 -3.4564e-06
16:85997596 A C 0.480099 5.2140e-06
16:86000362 T C 0.910262 8.6114e-06
16:86008352 A G 0.045966 2.3890e-06
16:86008669 C A 0.023007 -3.7267e-07
16:86009519 A G 0.476747 2.1824e-05
16:86011033 T C 0.454580 -2.0474e-05
16:86011146 A G 0.031516 1.4406e-05
16:86013551 C G 0.402437 2.0948e-05
16:86014144 T C 0.191237 -2.3133e-05
16:86014241 C T 0.316323 7.7612e-06
16:86018476 A G 0.027824 -1.7787e-06
16:86018633 T C 1.222729 2.6515e-06
16:86020829 A C 0.190264 -2.3294e-05
16:86021624 C T 0.536873 -1.7622e-06
16:86021968 T G 0.058372 1.3862e-05
16:86022097 T G 0.208538 4.5928e-05
16:86022113 G A 0.160730 9.9349e-07
16:86023286 T C 0.040859 1.0045e-05
16:86024104 A G 0.628855 7.2608e-06
16:86024879 A G 0.698279 3.2548e-05
16:86030100 T C 1.956547 3.8574e-05
16:86030493 T C 0.027464 -2.0001e-05
16:86030943 T C 0.285755 -2.6310e-06
16:86031647 G C 0.841439 -5.8275e-07
16:86032505 C T 0.819327 -1.3039e-05
16:86034633 A C 0.590257 5.2033e-07
16:86035350 C A 0.206434 1.6157e-05
16:86036063 T C 0.355482 7.8998e-06
16:86039393 A G 0.387291 -2.1929e-05
16:86042097 T C 0.731836 -2.9896e-08
16:86042491 G A 0.524130 2.5956e-06
16:86042597 G A 0.022503 1.2471e-05
16:86049032 G T 0.761309 5.9679e-06
16:86049770 G A 0.071505 3.6663e-07
16:86049947 C A 0.466347 4.2627e-08
16:86050359 G C 0.565802 -1.9092e-06
16:86051786 A C 0.155759 -6.2847e-06
16:86052150 A G 0.308537 -8.2961e-06
16:86053080 A G 0.258019 -3.2818e-05
16:86053310 A C 0.058372 1.0829e-05
16:86054758 C G 0.035413 -6.6184e-07
16:86054886 G C 0.256663 -3.2396e-05
16:86055371 T C 0.067490 3.8304e-06
16:86056012 C T 0.305532 -8.6988e-06
16:86056898 A G 0.244022 -2.4018e-05
16:86061671 G A 0.075469 -2.3915e-05
16:86064948 G A 0.203745 -4.6703e-05
16:86066028 C T 0.941482 3.5965e-05
16:86067573 A G 0.156310 -9.8583e-06
16:86068776 A G 0.242992 -4.1756e-05
16:86069722 G A 1.944308 9.8656e-06
16:86069738 G C 0.829526 6.2389e-06
16:86070195 A C 0.186246 -5.3780e-06
16:86071201 A G 0.116937 4.4557e-06
16:86073185 C T 0.290494 -4.4771e-05
16:86074941 A G 0.024027 1.8551e-06
16:86075449 G A 0.325414 -8.0225e-06
16:86076345 T G 0.683820 -3.3428e-05
16:86077637 A G 0.124600 -4.5260e-06
16:86081257 G A 0.419389 -3.1486e-05
16:86082532 C T 0.173609 -2.5610e-06
16:86083882 A G 0.255422 -2.9171e-05
16:86088594 C T 0.868423 -9.0153e-06
16:86091005 G A 0.423727 5.3268e-06
16:86091630 T C 0.023748 -1.3447e-05
16:86094754 A G 0.318774 1.5843e-05
16:86094772 C A 0.033757 3.0211e-06
16:86096394 A G 0.269062 -1.2011e-05
16:86096843 C T 0.388477 2.0569e-05
16:86097559 G C 1.152468 5.4825e-06
16:86101002 C T 0.170878 2.7729e-05
16:86101284 C T 1.390531 -8.9612e-06
16:86105082 A G 0.712844 -6.4755e-06
16:86105289 A G 0.047207 -1.9542e-05
16:86106969 T C 0.199750 4.3833e-06
16:86107873 G A 0.027124 -1.2548e-05
16:86108167 C T 0.042273 -1.9720e-05
16:86112009 A G 0.064206 2.0525e-05
16:86114253 C T 0.985680 -6.8228e-06
16:86115067 T C 0.639129 3.7241e-08
16:86115770 C T 0.167224 1.6879e-05
16:86115955 C T 1.956717 -2.0050e-05
16:86116093 T C 0.217646 -8.6967e-06
16:86116195 A G 0.123114 -1.7105e-06
16:86117377 T C 0.496554 -1.0237e-05
16:86120080 G A 1.523743 3.4807e-06
16:86120375 G A 1.001612 -6.2042e-07
16:86121826 T C 0.580275 -5.5181e-06
16:86122130 A G 0.050916 1.1938e-05
16:86122256 T C 0.027199 -1.2382e-05
16:86122524 A G 0.444795 8.4887e-06
16:86123082 G A 1.547725 -8.4301e-06
16:86123452 G C 0.162828 1.1985e-05
16:86124766 T G 0.097164 -9.1578e-06
16:86125327 G C 1.512557 1.8001e-05
16:86125757 G A 1.728143 -3.9518e-06
16:86126324 T C 0.122720 9.1137e-07
16:86127442 T C 0.837274 4.9794e-07
16:86128361 C T 0.097694 1.3340e-05
16:86131909 A G 0.067663 -1.3961e-06
16:86132152 T G 0.112966 1.5371e-05
16:86134131 T C 1.202857 -7.3051e-06
16:86139728 T C 0.035875 2.3620e-05
16:86139792 A G 0.054234 1.3146e-05
16:86144392 G A 0.343402 1.6581e-05
16:86147021 T G 0.142799 4.3425e-06
16:86147887 T C 1.122258 -1.0082e-05
16:86149484 G C 1.262487 -4.1458e-06
16:86149757 A G 0.023812 -7.7544e-06
16:86150525 G T 0.519585 -6.4836e-06
16:86150968 G A 1.800237 -1.3936e-05
16:86154666 C G 0.361908 1.2629e-05
16:86154719 C T 0.622368 7.2870e-06
16:86155964 C T 0.594908 1.0680e-05
16:86156860 C T 0.525946 -5.3021e-06
16:86157508 T G 0.460503 1.2453e-05
16:86158574 G T 0.351378 -1.2189e-05
16:86159538 C A 0.059599 -1.7264e-06
16:86162261 T C 0.812473 -4.3010e-06
16:86165503 A G 0.074616 2.4690e-05
16:86167132 G A 0.110229 1.9306e-06
16:86168997 C T 0.024220 3.8930e-06
16:86169448 T A 0.327879 2.2644e-05
16:86170334 G A 0.093757 1.4427e-05
16:86170898 G A 0.965652 8.3044e-06
16:86174480 T C 0.099241 1.4604e-06
16:86174983 C A 0.372933 -1.9574e-05
16:86176840 C T 0.022656 9.8125e-06
16:86177284 C T 0.846420 -3.5436e-06
16:86177837 T C 0.107499 2.6471e-06
16:86179976 A C 0.116984 3.0254e-06
16:86183078 A G 1.921012 -1.9835e-06
16:86184421 G C 0.044544 4.1046e-05
16:86186379 A C 1.540150 4.6163e-06
16:86187534 T G 0.367266 9.2069e-06
16:86189947 G A 0.143303 -2.2792e-05
16:86189977 C T 0.055210 7.1951e-07
16:86192014 A G 0.034355 -5.8133e-07
16:86192738 T C 0.045568 6.4851e-06
16:86194925 T C 0.025801 1.4388e-05
16:86199184 T C 0.861886 -1.4456e-05
16:86199839 G A 0.039292 -3.7884e-06
16:86201002 G C 0.032601 -5.2287e-07
16:86202001 C A 0.836890 1.8471e-05
16:86204500 T C 0.099078 -2.8970e-05
16:86206245 T C 0.262174 -1.1059e-05
16:86206447 C T 0.038336 -1.0857e-05
16:86210698 A G 0.022163 5.7460e-06
16:86213505 T C 0.201660 -9.2951e-06
16:86215442 G A 0.099353 -1.4336e-05
16:86216053 C T 1.952154 -1.0739e-05
16:86219051 T C 1.241251 -1.7218e-05
16:86219325 A G 0.029531 -4.3565e-06
16:86219919 T G 0.043072 2.2143e-05
16:86224578 A G 0.024611 7.5003e-06
16:86225401 T C 0.080433 2.6923e-06
16:86229046 T C 0.194545 -3.8409e-05
16:86232176 G T 0.382371 -4.5548e-05
16:86232289 G C 0.037782 7.1158e-06
16:86233398 A G 0.491087 1.1933e-05
16:86235528 A G 0.048458 1.3366e-05
16:86235794 G A 0.213567 2.9629e-05
16:86235980 T C 0.145594 -1.6976e-05
16:86237547 T C 1.574437 -5.0778e-05
16:86237577 T C 0.240643 5.2346e-05
16:86239444 A G 0.048801 2.6937e-06
16:86242175 G T 0.160006 -5.1154e-06
16:86243955 T G 0.388505 -5.5105e-06
16:86248387 A G 0.642145 -5.5477e-06
16:86249485 C A 0.093417 -5.3522e-06
16:86249609 T G 0.024659 1.1756e-05
16:86251429 A C 0.329572 -9.6981e-06
16:86252664 T C 0.105157 4.7297e-06
16:86252787 T C 0.190380 -1.3823e-05
16:86254051 A C 1.253566 -1.7992e-05
16:86256231 A G 1.096609 -8.4057e-06
16:86257917 A G 0.077404 5.6402e-06
16:86258892 A G 0.074779 -2.2406e-05
16:86259036 C A 0.845182 -1.2427e-05
16:86259773 C G 0.689025 -2.8067e-05
16:86261309 A G 0.040825 -1.2201e-06
16:86263244 A C 0.128445 3.0846e-07
16:86264048 C T 0.100978 1.1151e-05
16:86265322 A C 0.166646 -2.7965e-06
16:86265965 C T 1.776247 1.9913e-05
16:86266538 G T 1.021490 -1.5950e-05
16:86274851 T C 0.696175 2.9137e-06
16:86277209 T C 0.609473 -4.0703e-06
16:86277901 G C 0.063301 2.2078e-06
16:86279781 T G 0.180255 2.0525e-05
16:86280834 A C 0.652725 7.0993e-05
16:86282319 T G 0.521407 -1.3732e-05
16:86290734 T C 0.032801 6.0127e-06
16:86293016 T C 0.027709 -3.7310e-06
16:86293525 T C 1.083503 8.0399e-06
16:86295059 C T 0.458653 -1.5829e-05
16:86302343 G T 0.314599 -3.1643e-05
16:86304383 T G 1.755206 -2.8698e-05
16:86306243 T G 1.215559 1.6653e-05
16:86306853 C T 0.040771 -1.7200e-05
16:86307263 A G 0.068051 1.5610e-06
16:86307662 G T 1.186919 8.3330e-06
16:86310122 A G 0.061907 -1.0649e-05
16:86315853 T C 1.742062 -4.3248e-05
16:86316647 G C 0.247952 -9.6983e-06
16:86319568 A G 0.254830 -2.7554e-05
16:86320654 T C 0.239555 -3.4062e-07
16:86321196 C A 1.097279 -8.6258e-06
16:86322376 G C 0.102579 5.8668e-06
16:86322912 G C 0.128734 -3.1245e-05
16:86326161 G A 0.174887 3.4826e-05
16:86327721 G A 1.119290 -1.2787e-05
16:86328631 A G 0.274488 8.8089e-06
16:86332035 T C 0.030551 6.3661e-06
16:86334618 A G 1.065627 6.4591e-06
16:86335556 A C 1.622691 -1.8848e-05
16:86336695 A G 0.127106 -2.4354e-05
16:86336910 T C 0.172028 -5.5355e-06
16:86337050 C T 0.051888 1.8819e-06
16:86339403 A G 1.017152 2.6902e-05
16:86339661 T C 0.213631 -1.5328e-05
16:86344076 C G 0.023007 -1.8615e-05
16:86345453 T C 0.223008 -6.8991e-06
16:86347358 A G 0.510123 -5.2896e-06
16:86350929 G T 0.027481 3.8357e-06
16:86351922 G A 0.369972 -2.3816e-05
16:86353239 C T 1.758609 -8.8870e-06
16:86353446 A G 0.032169 -4.8583e-06
16:86357245 A G 0.425882 2.0640e-05
16:86357947 A G 0.056743 1.8479e-05
16:86359792 G A 0.406932 -3.8269e-06
16:86360864 T A 1.336018 -1.5086e-05
16:86361271 A G 1.175421 1.9481e-05
16:86361814 G A 0.239140 6.5036e-06
16:86363054 C T 0.049454 1.1431e-05
16:86364349 G C 0.203201 -2.8605e-06
16:86364646 C T 1.830036 -8.5799e-06
16:86365571 G C 1.942533 -1.2501e-05
16:86365959 C T 0.078250 -9.7747e-06
16:86367097 G A 0.074959 -2.0311e-05
16:86368199 C A 0.144445 -1.8883e-05
16:86368599 G T 0.884678 -3.9463e-05
16:86369597 A G 0.135279 2.3752e-05
16:86371037 A G 0.376677 1.4130e-06
16:86371466 A G 0.030819 -6.7821e-07
16:86374339 A G 1.382143 -3.8306e-05
16:86378844 C T 1.815464 3.0269e-06
16:86381184 G C 0.434831 6.8123e-06
16:86382889 T C 0.108720 -8.4459e-06
16:86384335 T C 0.057348 5.4344e-06
16:86386213 C A 0.333179 1.8308e-05
16:86388803 T C 0.163579 -1.9397e-05
16:86389680 A G 0.444969 -2.9988e-05
16:86390536 A T 0.060095 1.1179e-06
16:86399475 T G 0.107938 -1.8889e-05
16:86399603 A C 0.292545 -2.5260e-05
16:86399882 A G 0.231327 -2.4283e-05
16:86402140 A C 1.246994 -1.2120e-05
16:86404239 C T 0.052340 -2.9374e-06
16:86406549 G A 0.771886 1.2436e-05
16:86407223 G A 0.138454 1.8104e-05
16:86408342 T G 0.836819 -4.9770e-06
16:86410738 A G 0.752541 -1.0790e-05
16:86411242 A G 0.304155 -3.8103e-06
16:86412584 C T 0.416468 -1.3478e-05
16:86413738 C G 0.186698 -8.5626e-06
16:86417127 C T 0.027212 -5.3871e-06
16:86422630 A C 0.221811 -4.1389e-05
16:86424293 A G 0.884892 -1.2231e-06
16:86424317 T C 0.429540 -2.6742e-05
16:86430254 G A 0.496636 2.6706e-05
16:86432620 A G 0.052939 -7.4270e-06
16:86436911 T C 0.055988 1.1396e-05
16:86437318 A C 0.531647 1.0390e-05
16:86437612 A G 0.195612 7.7963e-06
16:86438552 T C 0.040352 4.2745e-06
16:86438844 G C 0.516576 -4.6470e-05
16:86439295 A G 0.172738 2.9932e-05
16:86439669 C G 0.022884 2.0504e-05
16:86440158 G C 1.550462 -2.5369e-05
16:86441078 T G 0.068561 -1.5030e-05
16:86441585 A G 0.240745 -1.6083e-05
16:86441713 T C 0.562881 -1.2352e-05
16:86441873 G A 0.480725 -1.8464e-05
16:86441902 G A 0.774415 9.8956e-06
16:86442064 G A 0.098010 1.8045e-05
16:86442105 T C 0.334342 -6.0997e-06
16:86442236 G T 1.519690 -3.4678e-06
16:86442409 C G 1.512802 -1.9725e-05
16:86443847 T C 0.118678 -8.4272e-06
16:86444156 C A 0.054217 7.4572e-06
16:86444251 T C 0.127701 -9.6752e-06
16:86444984 C A 1.542758 -3.8467e-05
16:86448832 G T 0.980512 9.4301e-06
16:86455730 A G 0.042488 2.1081e-05
16:86455794 G C 0.290576 -3.0301e-05
16:86456837 G A 1.658688 -4.1356e-05
16:86462842 A G 0.215032 9.9157e-06
16:86464741 C A 0.038653 8.9570e-06
16:86465334 T C 0.088610 1.3690e-05
16:86465617 T C 0.388671 -4.6359e-06
16:86466375 T C 0.028871 9.3944e-06
16:86467111 G A 1.015000 1.6944e-05
16:86472758 C T 1.777910 2.7328e-06
16:86472884 G A 0.103290 -2.5719e-06
16:86473286 C T 0.148491 -5.2816e-05
16:86474899 A G 1.330983 -1.9787e-05
16:86475786 A G 0.046989 -9.1141e-06
16:86475863 C T 1.234676 -2.1633e-06
16:86479931 C A 1.094903 -1.3398e-05
16:86480003 A G 0.135089 1.5720e-05
16:86481803 A G 0.157170 -1.1470e-05
16:86483654 G A 0.036113 -1.4876e-05
16:86485261 A G 0.105493 -1.8540e-06
16:86486813 A G 0.705450 2.0588e-05
16:86487672 A G 0.030966 1.5486e-06
16:86487978 A G 0.299555 -2.0342e-05
16:86493418 G A 0.333519 1.3002e-05
16:86495410 A G 0.357988 -1.0239e-05
16:86497565 A G 0.132440 1.2075e-05
16:86498457 G A 1.075051 2.4559e-05
16:86498515 A G 0.064661 8.7816e-07
16:86503929 A G 0.635661 1.2589e-06
16:86515992 A G 0.118242 -1.3538e-05
16:86516038 C T 0.105204 1.3095e-05
16:86519313 C T 0.275705 1.2264e-05
16:86519757 A G 0.066881 1.1550e-05
16:86522774 A G 0.022894 1.7668e-06
16:86525060 T C 1.661911 4.4674e-06
16:86525478 C T 1.276542 -1.8586e-05
16:86527883 A G 0.053646 2.3827e-05
16:86529958 C A 0.150469 -1.9413e-06
16:86532758 G C 0.116811 -9.9579e-06
16:86538760 C T 1.064206 -1.8628e-05
16:86541636 A G 0.052412 1.0298e-06
16:86542845 G A 1.503150 3.7720e-06
16:86543470 T C 0.159741 -1.0293e-07
16:86547282 T G 0.123825 1.4944e-05
16:86548364 A C 0.199512 8.3562e-06
16:86549984 G A 0.165670 -2.2182e-05
16:86551394 C G 0.179681 -1.6410e-05
16:86551782 A C 0.898593 -1.5287e-05
16:86554061 T C 1.464140 -2.2916e-05
16:86554138 G A 0.139971 1.7781e-06
16:86554285 A G 0.215637 -9.6305e-06
16:86555243 C G 0.082048 -3.0890e-05
16:86555741 T G 0.235394 2.6122e-05
16:86560229 G A 1.186402 -1.5500e-05
16:86560569 A G 0.074494 -2.3284e-05
16:86564535 T C 0.034998 2.6621e-07
16:86565826 G C 1.807278 4.6818e-06
16:86566042 A G 0.218517 1.2062e-04
16:86566596 C T 0.090452 1.2464e-05
16:86571932 T C 0.037167 3.9867e-05
16:86575737 T C 0.208535 7.7539e-05
16:86583923 C T 0.038976 4.0586e-06
16:86584902 C T 0.108094 2.7895e-06
16:86585743 C G 0.090697 1.3422e-05
16:86588104 T C 0.625023 2.0770e-05
16:86588993 C T 0.383602 -6.6158e-05
16:86597275 T C 0.131434 4.5420e-07
16:86605411 T C 0.378516 1.8506e-05
16:86605764 T C 0.133834 -4.7346e-06
16:86613143 A G 0.041206 2.0509e-05
16:86615269 T C 0.162739 -8.4922e-06
16:86616886 A G 0.783795 -9.7920e-06
16:86618726 A G 0.557727 -6.0475e-06
16:86623034 C G 0.094189 3.1250e-05
16:86624107 G A 0.030993 1.1792e-05
16:86632005 C T 0.484587 -2.4146e-05
16:86632293 T G 0.573394 5.7879e-06
16:86635272 C T 0.611026 2.0669e-06
16:86638231 A C 0.122502 2.7347e-05
16:86638949 C T 0.253192 -2.6658e-06
16:86640105 G A 0.187055 1.6015e-05
16:86645581 T C 0.040196 3.5986e-06
16:86645664 A G 0.067381 -4.0846e-06
16:86648604 A C 0.166177 1.2866e-05
16:86651977 G A 1.901568 1.5360e-06
16:86652758 A G 0.282182 4.0693e-06
16:86654474 A G 0.544339 1.8106e-05
16:86657882 A C 0.070937 7.5057e-06
16:86659615 A G 0.067435 9.1113e-06
16:86659645 A G 0.608752 -2.1075e-05
16:86666661 G T 0.243597 -1.0789e-05
16:86667982 C T 0.050627 7.1216e-06
16:86670514 A G 0.358338 -5.2181e-06
16:86671711 C T 1.054336 2.9936e-06
16:86683247 C G 0.075197 -1.7821e-05
16:86683378 G T 0.504554 -1.6417e-05
16:86684878 C T 0.802994 -1.4114e-05
16:86686754 G A 0.035691 -2.1701e-07
16:86691549 T C 0.108522 -2.6482e-05
16:86692056 A G 0.028521 9.2782e-06
16:86693837 T G 0.068996 -4.0849e-06
16:86695082 T C 0.069577 -2.7958e-05
16:86695164 T C 1.880211 -9.3308e-06
16:86695175 T C 0.117375 2.2854e-06
16:86698489 C A 0.552084 2.6148e-06
16:86698843 A G 0.104364 -2.8516e-05
16:86700567 G C 0.042426 6.4480e-06
16:86702158 T C 0.415377 -3.9110e-06
16:86705455 A C 0.092550 -9.8627e-06
16:86710660 G A 0.379352 -9.3356e-06
16:86712985 C T 0.668494 -1.0066e-05
16:86713718 G T 0.178613 -2.2219e-05
16:86719178 C T 0.099778 2.5781e-05
16:86721685 G C 0.847042 2.4552e-06
16:86725305 C T 1.041590 -1.9170e-05
16:86726034 T C 0.492627 9.8707e-06
16:86726707 G A 0.098547 -4.6575e-05
16:86728668 C G 0.192906 -1.8682e-05
16:86729899 C T 0.082000 -1.0838e-05
16:86733566 A C 0.075272 -3.8872e-05
16:86734428 A C 0.095028 -4.1282e-06
16:86734621 C G 0.742858 6.4351e-06
16:86734786 C T 0.682460 -9.6680e-06
16:86734885 G A 1.828887 -2.2050e-06
16:86740184 A C 0.157286 8.4924e-06
16:86741000 A G 0.512771 -1.2133e-05
16:86741178 C A 0.046581 1.0935e-05
16:86742119 G T 0.613692 4.7632e-06
16:86742581 C T 1.138876 -1.5802e-05
16:86743515 C T 0.065103 -1.5665e-05
16:86744389 T C 1.337021 2.2373e-06
16:86744444 T G 1.192260 -1.9396e-06
16:86745318 C A 1.974998 -1.2806e-05
16:86747045 C T 0.765120 -7.3245e-06
16:86747384 A G 0.060479 3.2868e-06
16:86748256 T C 0.213903 1.3244e-05
16:86751373 G A 1.210214 -7.5903e-06
16:86752575 G A 0.636018 -4.3106e-05
16:86753615 G A 0.738217 -3.1858e-05
16:86754576 G A 0.315320 1.3393e-05
16:86755333 A G 0.117032 -1.5563e-07
16:86758079 C A 1.200576 -1.2293e-05
16:86759924 C T 1.268834 -1.4154e-05
16:86761206 A G 0.899603 -2.3134e-05
16:86762019 C T 1.306994 -1.9004e-05
16:86763578 G T 0.155827 -9.3284e-06
16:86763712 T C 0.035229 -7.8750e-08
16:86765933 A G 0.022347 2.5684e-06
16:86766276 A G 0.110906 -1.1981e-05
16:86767460 G A 0.038132 -1.3717e-05
16:86767505 G T 0.144543 -1.0999e-05
16:86770016 C G 0.972679 6.8446e-05
16:86770181 G A 0.786569 -3.9481e-05
16:86770412 T C 0.050294 -6.1563e-06
16:86771069 G C 0.137060 3.9571e-05
16:86774261 G A 0.686642 1.3796e-05
16:86775224 C T 1.899396 2.8676e-05
16:86779812 C T 0.761907 1.0340e-05
16:86781310 G T 0.036868 4.0291e-06
16:86781454 G T 0.419970 2.5737e-06
16:86782592 A G 0.701601 -1.4753e-05
16:86782677 G A 0.756291 1.1298e-05
16:86782955 A G 0.031272 4.1873e-06
16:86785452 G C 0.244746 1.5300e-05
16:86786708 A G 0.547732 -5.4133e-05
16:86787472 G T 0.141776 2.1803e-05
16:86787551 T C 0.030095 -1.4096e-05
16:86787748 G T 0.047822 2.2810e-05
16:86787772 G C 0.151061 1.8417e-05
16:86788421 C G 0.483465 5.7069e-06
16:86788765 C T 0.025951 -1.6421e-05
16:86791493 G A 0.767211 9.6778e-06
16:86792687 A G 0.200416 -9.7469e-06
16:86796247 C G 0.318040 1.7344e-06
16:86797272 C G 0.396899 1.0958e-05
16:86799854 A G 0.230389 1.9516e-05
16:86804847 A G 0.073321 3.3945e-06
16:86804898 G A 0.553481 8.7839e-06
16:86806876 A G 0.080365 5.5027e-07
16:86807312 T C 0.478763 -1.3516e-05
16:86807453 T C 0.032642 2.7553e-06
16:86807675 G A 0.200386 -5.4294e-05
16:86808775 C T 0.102144 -5.0762e-06
16:86810880 G A 0.074470 1.6623e-05
16:86811953 T C 0.089361 1.0958e-05
16:86812018 G A 0.053564 -1.7241e-05
16:86812843 G T 0.451969 -2.3096e-06
16:86813335 A G 0.110776 6.0278e-06
16:86814746 A G 0.233527 -1.8523e-05
16:86815820 A G 1.240010 1.5706e-05
16:86817240 C A 1.420544 5.9850e-07
16:86822851 A C 1.555684 -5.6489e-08
16:86825147 C G 1.470824 -5.9654e-08
16:86825162 C T 0.196262 -2.0064e-05
16:86827488 T G 0.357427 9.2241e-07
16:86827528 A G 1.491230 2.2098e-05
16:86829815 G A 1.782500 2.4256e-05
16:86834802 T C 0.106768 1.3823e-05
16:86834996 T C 0.025278 2.2161e-05
16:86838357 G A 1.849762 2.6611e-05
16:86838435 A G 0.196955 3.6710e-07
16:86838656 T C 0.035093 2.6053e-06
16:86841346 C G 0.163851 -8.1458e-06
16:86846457 A G 0.257020 1.2386e-05
16:86850456 G C 0.094379 1.3128e-07
16:86851125 T C 0.029048 9.0683e-06
16:86852488 T C 0.106374 -1.4212e-05
16:86854770 T C 0.047156 2.7575e-06
16:86858713 T C 0.048128 3.5681e-06
16:86861739 G A 0.284667 -1.0093e-05
16:86866913 A C 0.074041 -1.1250e-05
16:86867197 G A 0.026372 5.2768e-06
16:86868134 C T 0.117073 1.0787e-05
16:86873072 G A 1.960045 -1.7764e-05
16:86882110 A G 0.039129 3.4294e-06
16:86882139 C T 0.027760 1.2126e-05
16:86882168 C A 0.102590 5.0987e-06
16:86883375 A G 0.347067 -2.4857e-05
16:86884310 A G 0.047111 -7.7596e-06
16:86884575 C T 0.072933 3.5342e-05
16:86892017 C G 0.671713 3.9063e-06
16:86896530 G A 0.033121 -6.8734e-06
16:86899387 G A 0.100047 3.7995e-05
16:86901383 G T 0.029810 5.2185e-06
16:86901516 G A 0.135803 2.5690e-05
16:86904135 G A 0.491750 1.7375e-05
16:86908553 G A 0.089616 -7.5347e-06
16:86908732 A G 0.090881 3.8614e-05
16:86909239 G T 0.258359 6.6631e-06
16:86912279 G A 0.122139 -6.2252e-06
16:86912887 G A 0.149762 1.6175e-05
16:86918378 T C 0.136904 1.3328e-05
16:86921048 A G 0.062244 1.8306e-05
16:86921278 G A 0.480711 5.3459e-05
16:86921916 T C 0.077992 -1.0287e-05
16:86926315 T C 0.059616 4.0008e-05
16:86927850 A C 0.816957 1.9104e-06
16:86928135 T C 0.040658 3.1739e-05
16:86929002 G A 0.144006 2.0598e-05
16:86929062 C A 0.259505 1.6695e-05
16:86929282 C T 0.270079 1.7589e-05
16:86929329 G A 0.231120 -1.3469e-05
16:86930152 C G 0.058491 8.9658e-06
16:86930250 C T 0.350155 3.3444e-05
16:86930650 C G 1.472467 -2.3831e-05
16:86932609 T G 0.045054 5.5585e-06
16:86932687 C T 0.061078 9.0319e-06
16:86936666 C T 0.049042 4.8927e-07
16:86941380 T C 0.122567 3.9447e-06
16:86943361 A G 0.081385 -1.6682e-05
16:86945763 A C 0.058491 -1.4411e-06
16:86947497 T C 0.022605 -7.2611e-06
16:86951109 C T 0.047373 7.9293e-07
16:86951339 G A 0.037211 -1.0363e-05
16:86953077 C T 0.135616 9.5219e-06
16:86955023 C T 0.037592 -1.3502e-05
16:86957129 A C 0.144890 -3.0085e-06
16:86958876 T C 1.555528 2.6981e-05
16:86959103 T C 0.063679 1.6065e-05
16:86959497 G A 0.064631 4.0172e-05
16:86962101 G A 0.085628 -2.6819e-06
16:86963186 A G 0.021300 -5.9419e-06
16:86964036 A G 0.174557 -4.0996e-05
16:86966707 A G 0.131009 -6.5093e-05
16:86967234 A G 0.058297 1.1556e-05
16:86967945 A G 0.054108 -8.6502e-06
16:86969592 T G 0.047390 3.2643e-05
16:86970043 A G 0.041930 1.8450e-05
16:86970633 T C 0.162498 -3.0408e-05
16:86971077 T C 0.148355 4.8684e-06
16:86971630 C T 0.021562 -1.1551e-05
16:86972701 T C 0.087508 7.5003e-06
16:86973357 G T 0.029490 8.3051e-06
16:86977050 C T 0.097194 1.1921e-05
16:86977582 T C 0.043708 4.1421e-06
16:86978951 T C 0.034750 -6.6012e-06
16:86979824 T C 0.065579 1.4078e-05
16:86980881 T C 0.095950 2.1144e-05
16:86981074 G A 0.021436 -9.3563e-06
16:86981136 T C 0.060265 -2.3665e-05
16:86981532 T C 0.092479 1.6292e-06
16:86981954 C G 0.521424 9.9551e-06
16:86982623 T C 0.123410 1.3955e-05
16:86983113 A C 0.395505 -1.7030e-05
16:86984273 C T 0.343161 -2.7860e-05
16:86987746 T C 0.022078 6.9145e-06
16:86989610 A G 0.445802 1.4354e-05
16:86990402 A G 0.091710 -1.7044e-05
16:86990853 T C 1.501671 1.6186e-05
16:86995183 C A 0.021579 -1.7364e-05
16:86997497 C T 0.029045 8.5316e-06
16:86997648 G A 0.044361 2.4861e-05
16:87000256 A G 0.046425 -3.1466e-06
16:87000813 T C 0.872418 1.0103e-05
16:87005743 G A 0.929392 1.2255e-05
16:87008781 T C 0.774653 -1.7547e-05
16:87011395 A C 0.057668 -5.2718e-06
16:87021437 C A 0.025009 1.5436e-06
16:87026407 A G 0.199981 -5.5109e-05
16:87027059 G A 0.559131 9.5855e-05
16:87031115 T C 1.403681 -6.0542e-05
16:87034453 C T 0.066521 -5.2955e-06
16:87036360 T C 0.102739 9.3649e-07
16:87038045 T C 0.042168 -1.3256e-05
16:87039254 C T 0.032509 6.7350e-06
16:87040011 G A 0.101678 5.9239e-06
16:87041491 C T 0.054771 -6.6248e-06
16:87042218 A C 1.692262 -7.5164e-06
16:87044630 C T 0.574597 4.3353e-06
16:87051042 C T 0.089735 -3.0954e-06
16:87054437 A C 0.839443 -2.1488e-05
16:87055006 G A 1.951682 8.9498e-06
16:87059497 A G 1.050885 -3.3774e-07
16:87068626 G A 0.032533 -2.1452e-05
16:87069194 T G 0.472718 -2.6430e-05
16:87074902 C T 0.476196 1.2568e-05
16:87075398 T C 0.072246 -1.9311e-06
16:87078444 A G 0.487579 -1.0054e-07
16:87079993 A C 0.031411 -1.7600e-05
16:87080971 A C 0.187028 3.8904e-05
16:87084701 T C 1.261960 1.2825e-08
16:87087512 A G 0.029585 -2.8924e-05
16:87088176 A G 1.125453 5.6513e-06
16:87091199 A G 0.056672 1.0239e-05
16:87092504 G A 0.600154 1.8723e-06
16:87092808 A G 0.031357 -5.3385e-07
16:87095473 A G 0.023333 -1.5538e-05
16:87096267 C A 0.815604 -4.0837e-06
16:87100825 C T 0.557833 6.2234e-06
16:87103244 G A 0.487467 -1.9838e-05
16:87106123 T C 0.306331 4.1278e-06
16:87106136 A C 0.242435 -3.7362e-05
16:87111630 G A 1.413089 2.4104e-05
16:87112471 C A 0.152870 4.6471e-06
16:87113384 C G 0.041746 1.7287e-06
16:87114796 C T 0.068751 -1.0383e-05
16:87116132 G A 0.568036 -3.2895e-05
16:87120997 T C 1.206172 6.4478e-05
16:87129695 T C 0.389504 2.9585e-05
16:87131685 A C 0.421649 2.7434e-05
16:87133210 T C 0.084023 -3.8272e-05
16:87134408 C G 0.023136 -9.7842e-06
16:87134963 T C 0.053598 1.2955e-05
16:87140196 T C 0.026954 9.8858e-06
16:87141024 C T 0.314837 6.2527e-06
16:87142166 T C 0.489986 1.4742e-05
16:87148454 A G 0.365634 3.3791e-05
16:87151173 G A 1.165816 -3.0629e-05
16:87161947 A G 0.029725 -4.2504e-05
16:87163082 A G 1.215277 -1.0685e-05
16:87166576 T C 0.123689 -3.3507e-06
16:87169041 G A 0.067928 -1.3410e-05
16:87170890 A G 0.048974 -8.0526e-06
16:87172197 C A 0.642668 -6.2176e-07
16:87175691 G A 0.030874 -1.4111e-05
16:87177837 A G 0.841799 -2.2256e-05
16:87178039 C T 0.043236 -1.1340e-05
16:87178517 G A 1.243172 6.7184e-05
16:87179063 A G 0.269606 9.9519e-06
16:87181275 T C 0.102590 -1.5241e-05
16:87184095 A G 0.360068 3.3638e-05
16:87186394 T C 0.481020 -3.3630e-06
16:87187932 C A 0.814733 7.8657e-06
16:87189743 C G 0.438363 2.6106e-05
16:87200962 A G 0.035039 -2.0291e-05
16:87201317 G A 0.062825 -6.1674e-06
16:87201728 C T 1.179687 -1.5651e-06
16:87203366 G T 1.314885 -7.5021e-06
16:87204587 G T 0.426158 -1.0145e-05
16:87204672 T C 0.620498 3.0763e-05
16:87206405 G A 0.134460 -1.3380e-05
16:87211260 G A 0.093505 -4.3265e-06
16:87213129 A G 0.065732 1.0097e-05
16:87214029 C T 1.197390 -1.2590e-05
16:87217703 C T 0.658291 1.3881e-05
16:87218134 T G 0.647231 1.4860e-05
16:87218204 T G 0.053704 -1.0066e-05
16:87219052 T C 0.688263 9.0322e-06
16:87219426 C T 1.904710 1.2888e-07
16:87222887 G A 0.087617 1.0968e-05
16:87223604 C T 0.101444 1.0449e-05
16:87226206 C T 1.235730 1.9633e-05
16:87229190 G T 0.034991 -1.1291e-06
16:87237863 A G 1.230974 1.4581e-05
16:87240148 T G 1.285701 2.2322e-05
16:87245155 T C 1.843989 1.3099e-05
16:87246608 T C 1.101182 3.0948e-05
16:87249794 T C 0.109094 2.6567e-06
16:87249982 T C 1.904312 5.6262e-06
16:87250107 T C 0.032846 -2.1442e-05
16:87254180 T C 0.044854 -9.5532e-06
16:87257229 T G 0.046935 -2.7645e-07
16:87257820 T C 1.122839 2.0539e-05
16:87259856 G A 1.252668 -1.6351e-06
16:87262201 A G 0.033886 6.3942e-06
16:87265130 T C 0.203354 1.4575e-06
16:87266322 C T 1.326835 3.4308e-06
16:87269061 C T 1.939055 -9.4619e-06
16:87269523 T C 0.079947 2.0615e-05
16:87270871 A G 0.299609 -1.9838e-05
16:87273177 G C 1.496170 -3.5044e-05
16:87274927 G A 0.624864 1.2018e-05
16:87275883 T G 0.037894 2.8945e-05
16:87277138 C G 0.224759 7.4941e-06
16:87279300 G T 0.069679 -2.6881e-05
16:87286039 C T 0.041264 -1.8172e-05
16:87287586 A G 0.021330 -2.1256e-06
16:87289635 T G 0.041451 3.0179e-05
16:87297624 G A 0.839001 -5.1675e-05
16:87300151 C A 0.980930 -3.1654e-05
16:87300960 C T 0.417600 -6.0043e-05
16:87307129 C G 1.539882 -3.8642e-06
16:87313885 G A 1.409529 -1.3660e-05
16:87315689 T C 0.037786 -2.0014e-06
16:87323355 C G 0.028168 1.3930e-05
16:87325945 G A 1.784591 7.2319e-06
16:87327302 T C 0.374922 2.2344e-05
16:87331067 T G 0.040444 -9.6710e-07
16:87339390 T C 0.030656 1.5035e-05
16:87339450 T C 0.039183 5.6287e-06
16:87345175 A G 0.856436 -1.1166e-05
16:87350773 A C 0.650332 4.1744e-07
16:87356134 C A 1.930827 -2.5236e-06
16:87359464 C T 0.045245 5.9231e-06
16:87359648 A G 0.758177 -1.9448e-05
16:87360205 T G 1.532956 8.0295e-07
16:87360300 G A 0.045394 7.2465e-06
16:87360515 G A 0.910918 -1.2179e-05
16:87364488 T C 0.321276 2.4734e-06
16:87370824 C G 0.036266 7.1540e-06
16:87371752 T C 0.909966 9.7566e-07
16:87376053 C A 0.837563 6.1538e-06
16:87382987 T C 0.773653 4.7846e-06
16:87383611 T C 0.304400 -6.8766e-06
16:87383658 C T 1.184386 1.1292e-05
16:87384568 T C 0.391340 -4.9673e-06
16:87389001 T C 1.089364 -8.9579e-06
16:87390155 T C 0.240384 6.9782e-06
16:87395304 G A 0.114737 -1.5488e-05
16:87398155 C T 0.674844 1.5546e-05
16:87414635 T G 1.150534 -3.2092e-05
16:87416110 T C 0.087195 -2.6701e-05
16:87419793 C G 0.050875 3.9420e-06
16:87420842 G A 0.035436 1.1702e-05
16:87422924 A C 0.180901 -1.6755e-05
16:87428012 T C 0.034811 -2.0861e-05
16:87431954 T C 0.047152 2.2394e-06
16:87432453 C G 0.027593 -5.6081e-06
16:87434851 A G 0.197951 -3.8144e-06
16:87435902 G T 0.035103 -1.3047e-05
16:87436382 A G 1.903989 -1.4049e-05
16:87436720 T G 1.889200 -6.8846e-06
16:87439159 G C 0.287866 -2.0200e-05
16:87445839 T C 1.556357 -8.3417e-06
16:87451405 G T 0.060432 6.1454e-07
16:87451617 T C 0.111048 8.5759e-06
16:87454310 G A 0.048060 9.5835e-06
16:87457831 A G 0.052595 -1.0421e-05
16:87460239 C A 0.047200 1.0100e-05
16:87461969 A G 1.745799 9.4876e-06
16:87463712 T G 0.098829 1.7933e-05
16:87466473 G C 0.087335 1.0413e-05
16:87476026 G A 0.064389 1.5453e-05
16:87476309 T C 0.279312 -7.2852e-06
16:87478534 G T 0.024108 -1.3859e-06
16:87479383 C T 0.064104 -8.2987e-07
16:87482330 T C 1.418015 3.7053e-06
16:87491827 A G 0.332649 2.2275e-05
16:87493737 C T 0.261803 7.6874e-06
16:87502141 A G 0.024370 -4.5422e-06
16:87502681 C T 0.432964 1.0480e-05
16:87502815 A G 0.257931 -1.2562e-05
16:87505441 G T 0.089092 7.9904e-06
16:87517976 C T 0.050256 -9.2490e-06
16:87518342 T C 0.374861 1.4342e-06
16:87527619 A G 0.021575 1.0920e-05
16:87532595 G T 0.049304 1.1208e-05
16:87556088 G A 1.203503 -1.1723e-05
16:87559640 T C 0.228696 -5.2629e-06
16:87566487 A G 0.559210 1.4087e-05
16:87575484 T C 1.222338 3.1902e-05
16:87583194 C A 0.631446 2.4378e-06
16:87589190 C T 0.145019 1.3358e-05
16:87593783 A G 0.034964 3.8744e-06
16:87595160 C T 1.467149 -1.5811e-05
16:87595197 T C 0.040713 8.7784e-07
16:87605383 T C 0.689926 3.1531e-05
16:87614294 A G 0.235547 -1.0516e-05
16:87619656 A C 0.029007 1.8926e-05
16:87625654 A G 0.642277 -1.8554e-05
16:87630120 G A 0.026692 -3.4223e-06
16:87637697 T G 0.032479 1.4956e-05
16:87641993 C A 0.884644 -5.3749e-06
16:87647436 G A 1.864384 -8.4608e-07
16:87649365 T C 0.577715 2.3026e-05
16:87649738 G C 0.751017 4.3895e-06
16:87650958 C T 0.037758 -4.6026e-06
16:87654465 T C 0.026610 5.0880e-06
16:87655593 G A 0.650617 -3.2565e-05
16:87655772 T C 0.154291 -4.7555e-05
16:87657351 A G 0.028480 3.5221e-06
16:87657565 T C 0.116189 3.1896e-07
16:87665082 G A 0.478124 -2.9336e-05
16:87669311 T C 0.137621 -1.5769e-05
16:87669371 C G 1.535659 9.4322e-06
16:87670868 A C 0.956520 -2.0107e-06
16:87674343 T C 0.254133 -9.7686e-06
16:87674431 T C 0.126548 -1.4199e-05
16:87676522 T C 0.146274 9.6818e-06
16:87676801 C T 0.305059 -1.8295e-05
16:87677763 A G 0.035763 -1.0478e-05
16:87678576 T C 0.076945 -1.0898e-06
16:87680147 A G 0.042644 6.7046e-06
16:87680278 C T 0.492549 2.4341e-05
16:87685298 T C 0.033597 2.1308e-06
16:87687614 C T 1.264384 3.9628e-06
16:87687729 A G 0.026196 -7.0234e-06
16:87689413 C T 0.261219 2.5295e-06
16:87691117 C T 0.165973 -5.8868e-06
16:87692195 G A 0.892613 2.8402e-05
16:87694464 A G 0.298287 2.0225e-05
16:87694562 C A 0.170423 1.3100e-05
16:87696105 T G 0.304315 -5.9667e-05
16:87705868 G C 0.977313 -1.5736e-05
16:87708207 A C 0.111902 2.1760e-05
16:87714571 T C 0.051538 -1.3864e-06
16:87714622 G A 1.092179 -2.9011e-05
16:87718939 T C 0.577480 3.6911e-06
16:87719651 A G 0.149946 2.0467e-05
16:87721691 G A 0.947384 2.4490e-05
16:87722457 A G 0.230528 1.8344e-06
16:87722947 A G 0.021500 -3.1959e-06
16:87724685 G A 0.051165 -3.9941e-06
16:87725548 G A 0.665352 3.6964e-05
16:87728328 T A 0.023568 -9.4990e-07
16:87729699 T C 0.196969 1.1761e-05
16:87732340 G C 1.940568 4.8704e-06
16:87732868 C G 0.153917 3.7705e-05
16:87735034 A G 0.400519 9.8913e-06
16:87739489 A G 0.288418 -8.5362e-06
16:87739536 T C 0.020481 -1.5885e-05
16:87740295 G A 0.026287 4.5949e-07
16:87740645 A G 0.384636 -5.1753e-06
16:87741317 C T 0.062050 -1.3618e-05
16:87745998 C T 0.167203 9.2119e-07
16:87748429 C T 0.102668 -6.6857e-06
16:87749959 T C 0.274274 -1.0590e-05
16:87751186 A C 1.260307 -3.7482e-05
16:87753853 T C 0.024044 7.1703e-06
16:87753889 G A 0.021517 -3.2344e-05
16:87763493 T C 0.192930 -1.8428e-06
16:87767608 T C 0.048339 -8.4974e-06
16:87769318 C T 0.104936 -7.9726e-06
16:87776374 A G 0.479919 -5.0543e-05
16:87776474 G C 0.066735 -4.9412e-06
16:87782258 A G 0.339068 7.8111e-06
16:87782322 C G 0.067242 6.1944e-06
16:87782396 A C 0.221451 1.6549e-05
16:87785911 C T 0.101318 -9.2410e-06
16:87788833 T G 0.141868 -1.1271e-05
16:87788864 A G 0.692982 1.6556e-05
16:87792392 C T 0.278371 -1.0122e-05
16:87795580 C G 0.220169 1.7711e-05
16:87795764 C T 0.036755 -6.0673e-06
16:87797566 T C 1.112323 4.2025e-05
16:87802768 A G 0.023921 1.7149e-06
16:87802841 A C 0.027899 4.8372e-06
16:87806222 A G 0.582709 1.7870e-05
16:87807195 T C 1.414459 -1.2253e-05
16:87818569 A G 0.591137 1.5574e-05
16:87828340 T C 0.834327 2.0895e-05
16:87832749 C G 1.179861 1.4399e-05
16:87836531 T C 0.022820 -3.9823e-05
16:87836965 G C 1.047543 -2.4286e-05
16:87837624 T C 0.112918 7.5588e-06
16:87837780 T C 0.650481 -1.8594e-05
16:87839739 G A 1.233156 -1.7936e-06
16:87839829 C T 0.846977 -5.2216e-06
16:87839910 A G 0.083030 1.6994e-06
16:87842518 G A 1.103576 -1.5131e-05
16:87842914 C A 0.072688 -1.9194e-07
16:87845887 T C 0.379301 1.2164e-06
16:87848903 C T 1.056553 -2.0905e-05
16:87852570 G A 0.362713 4.4129e-06
16:87854337 G A 0.224225 -2.3554e-05
16:87854410 G T 0.743089 3.8055e-06
16:87855237 A G 0.143928 1.2310e-05
16:87855729 G A 1.298899 -8.9833e-06
16:87860390 T C 1.087127 -1.3413e-05
16:87862974 T C 0.282991 8.6333e-07
16:87864269 A G 0.110627 2.2180e-06
16:87864849 T C 0.070373 2.2361e-06
16:87866138 C G 0.565669 2.8465e-06
16:87871096 G A 0.408608 -1.6593e-05
16:87874140 A G 0.084982 1.9212e-06
16:87876500 G A 0.485841 -1.9315e-05
16:87877219 A G 0.033172 1.1807e-05
16:87879269 T C 0.039207 -5.6089e-06
16:87879392 A G 0.544461 1.0665e-05
16:87881474 A G 0.137689 -1.6081e-05
16:87882433 G C 0.080868 -2.4938e-06
16:87883089 T C 0.565424 -1.1306e-05
16:87886490 T C 0.471515 4.4569e-06
16:87887307 A G 0.020851 -1.7135e-05
16:87887806 A G 0.806040 -1.1273e-05
16:87888044 G A 0.088504 -5.9781e-06
16:87889495 C T 0.647738 1.3073e-05
16:87889646 T C 0.319920 -1.1912e-05
16:87892302 T C 0.096079 -6.0603e-06
16:87900874 T C 0.192223 -6.8009e-06
16:87902684 T G 0.225425 -4.9695e-06
16:87904869 G A 0.476645 -3.4635e-06
16:87908672 T C 0.459364 -7.0944e-06
16:87909418 C T 0.037197 6.7606e-06
16:87909725 C T 0.401594 -6.4536e-06
16:87916359 A G 0.035025 8.5818e-06
16:87921607 T C 0.567288 2.5229e-05
16:87938308 T C 0.118402 1.1728e-05
16:87938398 A G 0.403899 5.6562e-06
16:87941020 A C 0.119419 1.3625e-05
16:87941180 C G 0.066545 7.2420e-06
16:87941771 T C 0.059334 8.0247e-06
16:87945456 G A 0.368248 3.2695e-05
16:87948015 G A 0.231062 -1.5362e-05
16:87949995 T C 0.085706 -3.5194e-06
16:87950339 T C 1.307735 -9.1256e-06
16:87951567 C T 0.280261 -5.0103e-06
16:87955996 C A 0.210690 -1.0130e-05
16:87956695 G C 0.068343 2.7365e-06
16:87957960 C G 0.175720 -2.4737e-05
16:87961771 T A 0.378652 -8.9021e-06
16:87963715 G A 0.137397 -2.0255e-05
16:87968612 T C 0.095936 -4.0486e-05
16:87970632 A G 0.066671 -2.3304e-05
16:87972595 C T 0.119211 8.8675e-06
16:87974965 T C 1.573696 -1.9567e-05
16:87976461 T C 1.381045 -2.1589e-05
16:87980608 G A 0.079331 -8.2826e-06
16:87981340 T C 0.155963 -2.7297e-05
16:87981484 C G 0.108998 1.6848e-05
16:87981784 T G 1.321181 5.5786e-06
16:87990125 A G 0.029871 -1.0917e-05
16:87990750 A G 0.037330 2.8496e-06
16:87991636 T G 0.326917 1.1685e-05
16:87991814 A C 0.034246 -4.1800e-06
16:87997117 T C 0.100893 -5.0791e-07
16:88004014 T C 0.336157 1.7006e-05
16:88005167 C T 1.000449 -8.6883e-06
16:88006228 G A 0.050651 -1.0034e-05
16:88008569 C T 0.039846 -6.0326e-06
16:88023049 G A 0.116794 1.8557e-05
16:88038190 A G 0.038364 -6.4973e-06
16:88052146 T C 0.273693 1.6180e-05
16:88067579 G A 0.201358 1.3106e-05
16:88077288 T C 0.078832 -5.8729e-06
16:88084274 C G 1.346622 -1.1848e-05
16:88090326 G A 0.083442 -1.0349e-05
16:88091587 A C 1.343073 -1.4440e-05
16:88092285 T G 0.034195 -2.8983e-06
16:88095095 C T 0.282597 1.8397e-05
16:88096220 T G 0.440161 2.5962e-05
16:88103010 T C 0.082969 3.7319e-05
16:88104083 A G 0.069581 7.9295e-06
16:88107233 A G 0.129203 -7.5115e-06
16:88109127 C A 0.497649 -2.2284e-05
16:88111697 T C 0.801777 -6.0141e-06
16:88116843 A G 0.446672 3.0453e-05
16:88119671 A G 1.498921 -1.6346e-05
16:88122518 T C 0.027443 1.1879e-05
16:88130249 T C 1.956632 1.6947e-06
16:88132180 C T 0.075190 -1.5160e-05
16:88137977 C A 0.617387 -2.2099e-05
16:88144707 G C 0.202759 1.5595e-06
16:88149539 T C 0.077995 -1.9748e-05
16:88149791 C A 1.759602 5.2635e-06
16:88150036 C G 1.111314 1.2043e-05
16:88152953 G A 0.032863 1.3863e-05
16:88153242 T C 0.073688 -1.3560e-05
16:88156187 A G 0.061771 -3.7024e-06
16:88156989 A G 0.257397 -1.2803e-05
16:88162610 C T 0.325502 -1.3176e-05
16:88163908 A G 0.274859 -4.3777e-06
16:88164732 C T 1.876495 8.1900e-06
16:88165210 C T 0.370162 -1.2223e-06
16:88172212 T G 1.539905 1.4676e-05
16:88177917 G A 0.097551 6.1093e-06
16:88179637 T C 0.102566 -1.3384e-05
16:88184557 G C 0.352385 -8.5947e-06
16:88184730 C T 0.426394 4.3804e-06
16:88203118 A G 0.161713 -2.8262e-05
16:88203298 C T 0.129659 8.7331e-06
16:88204274 C T 1.122479 1.3400e-05
16:88208760 C T 0.078600 1.4387e-05
16:88211655 G C 0.191638 5.9331e-06
16:88213493 A G 1.803024 1.4920e-06
16:88217180 T C 0.139532 1.5470e-05
16:88218871 A G 0.715476 1.3609e-05
16:88224312 T G 0.105935 -9.5950e-06
16:88225058 T C 0.618713 6.0237e-07
16:88230225 C T 1.060938 4.9392e-05
16:88230461 T C 0.227275 -2.7035e-05
16:88230540 C T 0.949441 3.1744e-06
16:88232337 A G 0.355883 2.0310e-05
16:88233141 C T 0.594938 1.7310e-05
16:88248733 A G 0.962391 1.9135e-05
16:88254979 A G 0.707714 -2.9477e-05
16:88257502 A G 0.124498 -1.6827e-05
16:88260198 G C 1.445622 2.5825e-05
16:88261450 A G 1.735960 -1.5197e-05
16:88274279 C A 0.807859 7.5676e-06
16:88277649 A G 1.024669 5.4884e-06
16:88288635 A G 0.762162 6.9473e-06
16:88292311 C T 0.771195 1.4105e-06
16:88298124 T C 1.311890 7.2501e-06
16:88307753 C T 0.733192 8.9798e-07
16:88315558 T C 0.727412 1.8051e-05
16:88331640 A C 1.264914 1.6055e-05
16:88336568 A C 0.350080 -5.7952e-06
16:88336677 T C 0.048050 1.3383e-05
16:88343440 A G 0.111739 -6.7785e-06
16:88343597 A G 0.517419 -1.7393e-05
16:88344491 T C 0.076493 2.4876e-05
16:88353336 T C 0.118140 -1.2726e-05
16:88354960 G A 0.154502 2.0289e-05
16:88356707 G A 1.026988 -5.6042e-06
16:88357489 A G 0.025720 -8.9966e-06
16:88360486 A G 0.395348 1.3123e-04
16:88362558 A G 0.457416 2.0456e-05
16:88362607 A G 0.074327 3.2672e-05
16:88362812 T C 0.108193 6.4885e-06
16:88365469 C T 0.614239 -1.3259e-05
16:88367313 C T 0.613909 8.7550e-06
16:88373672 A G 0.272081 -2.3205e-06
16:88378056 G A 0.492172 -2.1497e-05
16:88378575 C T 1.956768 2.1831e-05
16:88380419 T C 0.053785 1.8589e-05
16:88381180 T C 0.124729 3.4825e-05
16:88385012 A G 0.122781 1.5580e-05
16:88440499 A G 0.262147 -1.5226e-05
16:88440899 G A 1.326033 -1.6946e-05
16:88443748 A G 0.099407 9.6924e-06
16:88445005 G A 0.255847 -4.0263e-05
16:88445675 A G 0.220166 5.5088e-06
16:88457055 A G 0.149242 -5.8819e-06
16:88457170 T C 0.240993 1.1897e-05
16:88457288 C T 0.039006 -5.2032e-06
16:88459793 G A 0.687012 2.0869e-05
16:88461289 A G 0.209905 -4.9225e-06
16:88465678 C T 0.454726 7.2559e-07
16:88468828 C A 0.121374 7.2648e-06
16:88469172 C A 0.644552 -1.8645e-05
16:88471161 C G 0.066654 -1.1272e-05
16:88471248 T C 1.117311 1.4403e-05
16:88471498 T C 0.022826 1.7993e-05
16:88473143 A G 0.042760 3.0550e-05
16:88475074 A G 0.236648 1.3985e-05
16:88476085 T C 0.060915 9.7018e-06
16:88482691 A G 0.276810 -4.7504e-06
16:88487275 A G 0.149113 -3.6683e-06
16:88490418 A G 1.839358 2.6406e-05
16:88494947 C T 1.908817 2.1617e-05
16:88494976 C A 1.864446 9.1682e-06
16:88495367 A G 0.247803 1.3204e-05
16:88495575 T C 0.040624 8.9732e-07
16:88497446 G A 1.830138 1.0821e-05
16:88498221 T C 1.853304 -1.9793e-05
16:88499539 G C 1.881489 -1.0908e-05
16:88501034 C G 0.799444 -4.3877e-06
16:88501386 A C 0.121941 2.5861e-05
16:88501971 A T 0.786080 -9.7673e-06
16:88502208 T A 0.142507 1.5729e-05
16:88504850 C G 0.860169 3.4643e-06
16:88505786 A C 0.195024 1.5347e-07
16:88506405 A G 0.037367 1.2309e-07
16:88508045 A G 0.058977 -1.1543e-05
16:88515605 A G 0.023680 -1.0824e-06
16:88516940 G A 0.847770 -2.7695e-05
16:88520070 T C 0.098683 4.1202e-05
16:88531316 C T 0.646619 -3.4914e-05
16:88533895 T C 0.170144 -7.0979e-06
16:88541140 T C 0.661809 -2.5638e-05
16:88545257 C A 0.698150 -3.5230e-05
16:88550554 G A 0.099176 -4.6635e-06
16:88551153 C T 0.697256 -1.1674e-05
16:88552370 G A 0.752245 -5.7188e-06
16:88554907 C T 0.424696 -8.1556e-06
16:88555216 G T 0.093862 -6.3000e-06
16:88555930 C T 0.042760 -9.2881e-06
16:88556007 T C 0.328477 1.8537e-05
16:88559061 A G 0.057056 -1.1428e-05
16:88565101 A G 0.075296 -2.6782e-06
16:88573037 A G 0.065192 9.3666e-06
16:88573472 T C 0.407224 6.8959e-06
16:88575320 A G 0.098547 1.5816e-05
16:88575321 C T 0.126001 4.9777e-06
16:88581690 G A 0.080664 -4.4723e-06
16:88582345 A G 0.035545 -7.8739e-06
16:88592348 G A 0.033216 1.7968e-05
16:88595382 T C 1.892290 2.1402e-05
16:88595749 G A 1.862249 8.3389e-06
16:88598489 T C 0.241330 5.4450e-06
16:88599023 G A 0.162002 -1.0032e-05
16:88601360 T C 0.048577 1.9682e-06
16:88603397 G A 0.050525 -1.6074e-05
16:88604157 G C 0.024353 1.5115e-05
16:88609315 A G 0.614283 6.8053e-06
16:88609891 A G 0.547854 6.8957e-06
16:88611942 T G 0.198196 1.1681e-05
16:88612013 A G 0.455345 8.4239e-06
16:88615884 G A 1.735987 1.8876e-05
16:88619156 A G 0.023857 7.2969e-06
16:88619493 T C 0.549595 7.5617e-08
16:88619676 C A 0.037136 1.1359e-05
16:88620195 G T 1.187092 1.1982e-05
16:88622842 A G 0.427483 1.9339e-06
16:88623823 C T 0.730000 -9.3907e-06
16:88624420 G C 0.096215 -6.2011e-06
16:88624468 C G 0.193246 8.8059e-07
16:88625552 T C 1.805840 9.1725e-06
16:88626846 C T 0.105034 -1.3529e-05
16:88627574 A G 0.322028 1.4225e-05
16:88627626 A G 0.159214 -1.0587e-05
16:88638306 G A 0.261528 2.3153e-05
16:88643633 T C 0.035260 -1.8081e-05
16:88644005 G A 1.810079 -7.1538e-06
16:88647011 G T 0.034607 -1.1314e-06
16:88652880 G T 0.208416 1.8817e-07
16:88655501 T G 0.374803 2.2868e-05
16:88658230 A T 0.028212 -1.1644e-06
16:88664758 C T 0.875978 -1.2551e-07
16:88668810 G A 0.171854 -4.4549e-07
16:88669232 G A 0.069999 3.8647e-06
16:88669347 A C 1.784784 -5.7458e-06
16:88670394 C A 0.231769 7.7367e-07
16:88682019 G T 0.055716 9.1471e-07
16:88682317 A G 0.098275 2.1382e-06
16:88684957 T C 0.313229 -1.2033e-05
16:88685025 A C 0.538202 -8.7940e-08
16:88695930 A G 0.027804 -1.8266e-05
16:88701572 A C 0.056498 -8.2350e-06
16:88702840 A G 0.049233 3.3971e-06
16:88703061 T G 0.921471 -1.2709e-05
16:88703759 C T 1.908572 1.9651e-06
16:88706330 T C 0.209735 -1.2563e-05
16:88709343 G A 1.181160 4.8640e-06
16:88710888 T G 0.982980 2.9767e-06
16:88711819 T G 0.060326 -5.7685e-06
16:88713236 G A 1.335307 -1.8248e-05
16:88716342 A G 0.602928 2.0162e-05
16:88716394 A C 1.145336 1.2484e-05
16:88718275 G C 0.926917 1.6085e-05
16:88719980 T G 0.266084 -5.8103e-06
16:88720784 T C 0.038700 -1.4486e-05
16:88722336 A G 0.362509 8.9410e-06
16:88725764 T G 0.051973 8.4595e-06
16:88727733 T C 1.245702 -9.2165e-06
16:88729650 C T 0.346952 1.6934e-05
16:88729670 T G 0.340689 -1.5376e-05
16:88734268 G A 1.273081 7.4292e-06
16:88738453 T G 0.052799 6.9852e-06
16:88739978 C T 0.408026 -2.9531e-06
16:88740084 T C 0.675582 5.1131e-06
16:88743872 T G 0.597849 -1.8123e-05
16:88744470 G T 1.821302 4.8628e-06
16:88746139 T C 0.075381 -6.6787e-07
16:88757642 T C 0.446930 2.9828e-05
16:88762506 C A 0.507638 1.8549e-05
16:88765174 G T 0.106941 -2.0611e-05
16:88766940 T C 0.427602 3.0818e-05
16:88766964 T C 0.059082 2.0556e-06
16:88767935 G A 0.088474 -1.3255e-06
16:88769409 T C 0.557771 1.2481e-05
16:88769758 A G 0.052041 1.4929e-05
16:88770621 C T 1.553790 2.0993e-05
16:88771054 T C 0.056750 8.4732e-06
16:88773738 T C 0.227469 -5.0897e-06
16:88774921 T C 0.865588 1.8102e-05
16:88776297 C T 1.783350 1.0237e-05
16:88777242 A C 1.528060 3.5062e-06
16:88778510 A G 0.268909 1.6022e-05
16:88779739 G A 0.670119 -1.7368e-05
16:88781040 G A 0.360986 -6.9906e-05
16:88781614 C G 0.618431 1.6254e-05
16:88782217 A G 0.200797 -4.5936e-06
16:88783100 C T 0.652848 1.8370e-05
16:88783449 G C 1.112837 -1.0284e-05
16:88783521 C T 1.789316 1.1881e-05
16:88784947 A G 0.021827 1.4948e-05
16:88787673 A G 0.659892 2.4445e-05
16:88787704 C G 1.757868 3.5649e-06
16:88788060 A G 0.070682 -8.3386e-07
16:88788235 A G 0.022833 7.1042e-06
16:88788544 A G 0.308853 1.2913e-05
16:88792047 G A 1.764545 6.1604e-06
16:88797926 G A 0.252614 1.5453e-05
16:88800814 A G 0.289372 5.7841e-06
16:88802494 A G 0.387155 -3.8817e-05
16:88802573 A G 0.289876 5.7356e-06
16:88802748 T C 0.282389 4.1529e-06
16:88803557 A G 1.269939 9.9206e-07
16:88803934 C A 0.302717 8.3198e-06
16:88803982 G C 1.346853 -1.8906e-06
16:88806986 T C 0.340972 -2.6357e-05
16:88807338 C T 1.071379 -3.5805e-06
16:88807896 A G 0.238045 2.4830e-05
16:88808743 G A 1.742463 -1.2321e-05
16:88810659 C T 0.507060 2.9693e-06
16:88811275 T C 0.146842 -5.3275e-06
16:88812250 C T 0.762862 1.1756e-07
16:88813060 T C 0.367623 1.1689e-05
16:88816041 C T 0.615878 8.5508e-05
16:88818048 C A 0.607439 -2.5943e-05
16:88821729 A G 0.212003 8.5136e-06
16:88821938 A G 0.123070 1.1661e-05
16:88830261 T C 0.117447 -2.2010e-05
16:88830766 A G 0.208158 -1.0021e-05
16:88830836 T C 0.329065 6.9802e-06
16:88832019 T C 0.086203 -2.2172e-05
16:88832669 T C 0.064199 -1.5352e-05
16:88835914 A G 0.129210 -1.2636e-05
16:88844003 C T 0.107693 -2.8062e-06
16:88844433 C T 0.594459 -1.7891e-05
16:88845009 T C 0.770169 1.7083e-05
16:88846552 T C 0.459942 -5.0722e-07
16:88847437 C T 1.085087 2.9713e-06
16:88847523 C T 0.471926 3.2681e-06
16:88847651 T C 0.023833 2.5596e-06
16:88853729 T C 1.109080 2.5927e-05
16:88864568 C T 1.774405 -2.1580e-06
16:88867739 C T 0.139230 3.0942e-05
16:88872229 G A 0.711236 -4.8881e-05
16:88874887 A G 0.106197 -2.2990e-05
16:88875671 C T 0.125759 -2.4442e-05
16:88877313 C G 0.413823 -1.9348e-05
16:88880195 C T 0.477553 -2.1593e-05
16:88884856 T C 0.079165 -3.1236e-06
16:88885556 T C 0.592650 -2.6847e-05
16:88890471 T C 0.676123 -1.1560e-05
16:88891240 A C 0.092594 2.3706e-05
16:88894632 C T 0.753214 -1.0312e-05
16:88895625 A G 0.066932 1.9510e-05
16:88896757 C T 0.050379 -8.4906e-06
16:88898785 T C 0.099642 1.7768e-06
16:88905074 G A 0.592137 -6.1713e-06
16:88905966 A G 0.117025 4.8455e-06
16:88908306 A G 0.054163 -8.5936e-06
16:88910207 T C 0.151748 -3.1787e-05
16:88914738 T C 0.036429 -1.0294e-05
16:88916667 A C 0.119704 3.8683e-06
16:88917041 T G 0.068105 5.0171e-06
16:88919005 A G 0.045316 -4.1171e-06
16:88919777 A G 0.163144 -1.8932e-05
16:88921493 A C 0.551278 5.5801e-06
16:88924157 C G 1.553709 8.1740e-06
16:88924982 C T 0.058443 -2.3791e-06
16:88925647 A C 0.059436 1.1518e-05
16:88926089 T C 0.045003 1.5057e-05
16:88927221 C T 0.691062 -2.3749e-05
16:88931274 T C 0.167679 -1.6952e-05
16:88935556 A C 0.041546 7.9162e-06
16:88937848 C T 0.085516 -1.6741e-05
16:88945936 A G 0.040162 3.9889e-06
16:88949488 G A 0.050967 1.6488e-05
16:88952670 A G 0.042403 1.3402e-06
16:88953787 T C 0.126956 -1.5422e-06
16:88955458 G A 0.410437 -1.1085e-05
16:88962880 T C 0.298222 -1.6427e-05
16:88964557 G C 0.181571 -1.5410e-05
16:88964934 C T 0.337993 -1.1289e-05
16:88966540 A G 0.061924 2.5124e-06
16:88969136 A G 0.039533 3.0094e-05
16:88970881 G A 0.050392 3.8535e-06
16:88973220 G C 0.050117 7.5008e-06
16:88973659 T C 0.057505 -3.4050e-07
16:88973937 T C 0.673719 1.7361e-06
16:88978735 C T 0.049107 2.7275e-06
16:88979992 T C 0.224076 -2.9322e-05
16:88980745 G A 0.046265 8.6901e-07
16:88984054 T C 0.028871 5.3162e-06
16:88988524 C T 1.700503 -1.9084e-05
16:88990600 A C 0.035368 6.5550e-08
16:88992050 G T 0.076561 -2.3817e-05
16:88992338 A G 0.738656 1.1801e-05
16:88992686 G A 0.049399 -2.5923e-05
16:88993580 T C 0.049036 -2.6483e-05
16:88994871 A G 0.036082 -8.8530e-06
16:88995512 A G 0.541201 -2.2181e-05
16:89000303 T G 0.777291 -4.4452e-06
16:89001840 A G 0.065443 6.6402e-07
16:89008772 T C 0.033682 -1.8703e-05
16:89010452 G A 0.048651 -1.0409e-05
16:89019166 G A 1.561627 1.6075e-05
16:89023572 T G 0.558043 2.6522e-05
16:89024450 A G 0.186456 -8.4334e-06
16:89027654 T C 0.752738 2.2864e-05
16:89029640 A G 0.058045 1.9101e-05
16:89029902 T C 0.039486 -1.5362e-05
16:89030118 C T 0.412395 -1.2502e-05
16:89030294 A G 0.027199 5.8347e-06
16:89031990 T C 0.083948 1.6651e-05
16:89032530 C T 1.411011 7.9427e-06
16:89032631 C T 1.549755 1.3112e-05
16:89036713 A G 0.743908 2.7512e-05
16:89036813 A G 0.033699 7.6599e-06
16:89038037 A G 0.093437 8.5891e-06
16:89038114 C G 0.033294 5.4106e-06
16:89038880 T G 0.333067 2.8100e-07
16:89042334 G T 1.514577 2.0045e-06
16:89048291 T C 0.522566 1.2557e-05
16:89048835 A G 0.231579 1.8768e-05
16:89057170 A G 0.121482 -8.8323e-06
16:89057213 A G 0.101148 2.5304e-06
16:89058640 A G 1.310842 -3.3051e-05
16:89059879 G A 0.210286 -1.8976e-05
16:89062426 G A 0.049406 7.5225e-06
16:89062451 T C 1.831080 -6.4843e-06
16:89066988 G A 1.974573 -5.3126e-06
16:89067036 A G 0.112796 8.2935e-06
16:89072328 T C 0.059680 2.4372e-05
16:89076447 A C 0.676816 3.3280e-05
16:89079527 A G 0.675365 3.2142e-05
16:89088055 T G 0.085128 2.6710e-06
16:89089214 G A 0.348852 -5.0111e-06
16:89092585 T C 0.661197 3.0614e-05
16:89094243 C T 0.462733 -2.7840e-05
16:89101485 G T 0.024785 -1.6089e-05
16:89103272 T C 0.088565 5.1709e-06
16:89105007 A G 0.114050 4.1424e-06
16:89106321 T C 0.303274 -2.3940e-05
16:89111899 A G 0.111147 -3.5588e-06
16:89118360 A G 0.247048 -4.2614e-06
16:89128940 C A 0.158286 -2.3969e-06
16:89132011 C T 0.107615 -1.0248e-05
16:89144828 A G 0.207467 -1.7567e-05
16:89148643 T C 0.421456 -9.3621e-06
16:89149080 A C 1.544223 5.6862e-05
16:89151035 C T 0.231504 -6.6421e-05
16:89152800 A C 1.113268 6.9227e-05
16:89154094 A C 0.031071 8.8603e-06
16:89157884 A G 0.024574 -5.5046e-06
16:89160747 C T 0.562021 -3.6081e-05
16:89161373 C T 1.541099 9.6705e-06
16:89163788 T G 0.096596 -1.2068e-05
16:89164307 T C 0.028725 1.3057e-05
16:89167828 T C 0.163531 6.2955e-06
16:89169205 G C 1.583658 3.7254e-05
16:89177988 A G 0.093934 -7.1547e-06
16:89178531 T C 0.021997 7.2140e-06
16:89180883 A G 1.504792 6.0459e-05
16:89183772 G A 1.852339 2.1916e-05
16:89185117 C T 0.852849 1.4582e-05
16:89196208 G A 1.604567 5.0530e-05
16:89199522 T C 0.032176 1.1250e-06
16:89199651 A G 0.690548 1.2716e-05
16:89201395 T C 0.266267 -1.7607e-05
16:89203619 A C 0.092326 -1.7816e-05
16:89219366 T G 0.122261 2.8950e-05
16:89220278 C T 0.020202 8.7714e-06
16:89222751 T C 0.543013 -1.2172e-05
16:89231051 G A 0.428911 -4.7956e-05
16:89234760 G A 0.020365 8.5108e-06
16:89240783 G A 0.081443 -1.1713e-05
16:89242787 T C 0.087743 4.0905e-06
16:89244774 A G 0.110525 -2.7638e-05
16:89245955 T C 0.078465 -1.0410e-05
16:89256695 A G 0.400271 2.5645e-05
16:89260678 G C 0.220563 -3.1640e-05
16:89261482 A C 0.079777 -1.2272e-05
16:89265466 G A 0.696780 -1.8461e-05
16:89273092 A G 0.754982 6.5347e-06
16:89276671 G C 1.845162 -2.5082e-06
16:89277405 A G 0.030836 -5.1921e-08
16:89285921 G C 0.107798 -7.5151e-06
16:89287238 C T 1.856402 1.5932e-05
16:89292039 A G 0.028372 1.4471e-05
16:89293525 A G 0.019943 9.8719e-07
16:89293730 T C 0.081059 -1.4376e-05
16:89294439 T G 1.788742 1.0196e-05
16:89294511 T C 1.870321 1.7324e-06
16:89294595 T C 0.199644 -1.8625e-05
16:89296539 T C 0.034437 -1.1706e-05
16:89301987 T C 0.051086 -1.6392e-05
16:89309592 A G 1.788188 2.2485e-05
16:89309655 A G 0.110256 -5.8690e-06
16:89313325 G A 0.053211 -4.8547e-07
16:89313451 A C 0.126983 -1.0320e-05
16:89314706 T C 0.325173 2.3210e-05
16:89314960 C T 0.405867 8.7597e-06
16:89315624 G C 0.062241 -1.6129e-05
16:89315664 G T 1.383990 5.9560e-05
16:89323925 A G 1.529876 3.0420e-05
16:89329223 A G 0.272146 -1.5371e-05
16:89331127 G A 0.040822 1.2857e-05
16:89332050 C G 0.459578 -1.1193e-05
16:89332294 A G 0.071804 -2.3280e-05
16:89333575 T C 0.029555 1.0574e-05
16:89336344 T C 0.122564 -1.2895e-05
16:89337526 A G 0.142847 1.2610e-06
16:89338077 A G 0.139107 2.7862e-05
16:89339499 C G 0.107897 -1.5320e-05
16:89342733 A G 0.408869 -3.0914e-05
16:89343038 A G 0.043701 -5.5833e-06
16:89344431 G A 1.780827 2.2144e-05
16:89344477 T C 1.319777 1.7242e-05
16:89350038 A G 1.478440 5.1148e-05
16:89350178 A G 1.694302 2.1669e-05
16:89350911 C G 0.034896 -1.4194e-05
16:89355771 C T 0.082765 -2.1959e-05
16:89374637 T C 0.117355 -4.5619e-06
16:89376945 C T 1.644018 5.4336e-05
16:89379427 G C 1.825868 1.3695e-05
16:89379936 C T 1.906671 3.9382e-07
16:89382880 T C 0.080603 -2.0453e-05
16:89383725 C T 1.262827 2.5812e-05
16:89384042 A G 0.037150 -9.8090e-06
16:89385561 T C 1.082755 3.2407e-05
16:89397954 C A 1.185076 3.2868e-05
16:89399744 T C 0.098282 4.5211e-05
16:89405827 C T 1.098666 4.3356e-05
16:89411633 A G 0.030085 2.9170e-05
16:89416783 C T 0.039550 -2.8786e-08
16:89420230 G A 1.891580 2.5016e-05
16:89431603 T C 1.645453 4.9141e-07
16:89434541 G A 0.302237 -1.8204e-05
16:89437560 T C 1.183771 9.1855e-06
16:89444220 C A 0.021014 3.0035e-07
16:89454991 C T 0.070737 -2.3428e-05
16:89457350 A C 1.068921 7.8355e-06
16:89471731 A C 0.079382 1.0284e-05
16:89475614 C T 0.064756 -1.0418e-05
16:89480633 C T 0.039333 -1.5687e-05
16:89483663 A G 0.065273 5.8890e-06
16:89487341 C T 0.101634 3.4681e-06
16:89489061 T C 0.070540 -1.6107e-05
16:89493234 T C 0.055747 1.4204e-06
16:89507330 T C 0.167982 -1.0027e-05
16:89516612 C T 1.379155 1.1704e-05
16:89520152 T C 0.041848 5.7208e-06
16:89531309 T C 0.072018 -3.5197e-05
16:89540121 A T 0.040689 -1.2831e-05
16:89543154 A C 0.083748 2.6616e-06
16:89543188 T C 0.758249 2.8713e-05
16:89548929 C T 0.037650 8.3508e-06
16:89549856 G T 0.088181 -2.2993e-05
16:89555314 C T 1.111473 5.0119e-06
16:89561475 C A 1.384408 4.8104e-06
16:89569215 A G 0.401587 9.6635e-06
16:89572732 A G 0.049121 -2.4699e-05
16:89573689 G A 0.831263 -5.8224e-06
16:89588896 G A 1.230280 4.6526e-06
16:89590243 A G 0.827932 -1.1049e-06
16:89603586 G A 0.827173 -1.2184e-06
16:89608702 A G 0.772671 -7.8344e-06
16:89609647 A G 0.062404 1.9672e-05
16:89613123 G A 0.394662 1.4527e-05
16:89615061 A G 0.027987 1.2318e-05
16:89620328 A G 0.393614 1.0639e-05
16:89623393 A G 0.028089 8.9599e-06
16:89628073 A G 0.417094 9.8178e-06
16:89631998 C A 0.337106 1.0290e-05
16:89643464 G C 0.346660 1.9329e-05
16:89644001 C T 0.111113 -2.2711e-05
16:89645846 T C 1.715336 1.2551e-05
16:89649675 A G 1.597050 3.1764e-05
16:89653173 C T 0.046428 5.3692e-06
16:89655221 A G 0.053816 1.5000e-05
16:89656631 G A 1.089024 6.6412e-07
16:89657828 A G 0.098551 -1.0880e-05
16:89658714 A G 0.166982 -9.1875e-06
16:89660343 A G 0.255738 1.8271e-05
16:89661537 A G 0.060405 2.1041e-05
16:89662422 G A 0.404337 -1.1729e-05
16:89664784 A G 0.033624 1.3684e-06
16:89665905 G C 0.360038 -1.3985e-05
16:89667337 C T 0.545763 -2.9621e-05
16:89672582 G A 1.430207 3.6027e-06
16:89674320 G T 0.773116 5.8280e-06
16:89681549 G C 1.031778 -2.5073e-06
16:89683240 G A 0.258264 1.7390e-05
16:89687407 T C 0.203663 -6.6932e-06
16:89689786 T C 0.362407 -5.3241e-06
16:89691310 A G 0.097602 -5.5227e-06
16:89691769 T C 0.697446 1.2631e-05
16:89693057 A C 0.205166 -1.9799e-05
16:89698793 T C 0.080865 -1.6507e-07
16:89702124 G C 0.852777 3.9133e-06
16:89704365 C G 0.486630 -2.0362e-05
16:89704931 T C 0.155623 2.2413e-05
16:89704953 A G 0.023778 4.8844e-06
16:89707093 T C 0.256775 8.6005e-06
16:89708224 G T 0.854273 8.4789e-06
16:89724755 T C 0.048152 -2.0974e-06
16:89725077 T G 0.093604 -4.0838e-05
16:89726819 A G 0.072318 3.2973e-07
16:89727595 T C 1.643348 1.3570e-05
16:89728333 A G 0.045350 3.4351e-05
16:89734831 G A 0.729473 1.0007e-05
16:89735071 T C 0.192743 -8.8523e-06
16:89747878 G A 0.228777 6.6876e-06
16:89748736 A G 0.957067 6.5823e-06
16:89751433 A G 0.138890 1.6943e-06
16:89754255 G T 1.777016 3.8824e-05
16:89754444 T G 0.945987 1.2338e-05
16:89755903 G A 1.763206 2.6571e-06
16:89762410 C T 0.302363 1.5571e-05
16:89762915 T C 0.784339 -6.6363e-06
16:89766638 G C 0.050039 1.7178e-05
16:89772734 C A 0.032876 3.0028e-05
16:89772750 C G 0.031221 -1.6169e-05
16:89777123 T C 0.063764 4.2168e-06
16:89777761 T C 1.156256 -1.0511e-05
16:89785888 C T 0.025971 -1.7743e-05
16:89789506 A C 0.077220 -5.7013e-06
16:89789898 C T 0.629749 -5.8722e-06
16:89791210 G C 0.539042 1.1839e-05
16:89793731 T C 0.021677 2.1202e-05
16:89795813 C A 0.235873 2.2295e-05
16:89797210 T C 0.035198 2.2808e-05
16:89804624 C G 0.089307 -1.1943e-05
16:89805914 C T 0.180939 6.0465e-06
16:89805977 A G 0.636926 4.8274e-06
16:89815049 C T 0.095882 -3.4364e-05
16:89815152 A G 0.180758 3.4577e-06
16:89818089 G A 1.016057 -3.0116e-06
16:89818491 C T 0.835306 -6.1200e-06
16:89818732 G C 0.206223 -2.0331e-06
16:89822580 C G 0.039577 -1.5319e-06
16:89824713 C T 0.042947 8.8376e-06
16:89824753 C T 0.652300 2.2085e-06
16:89826723 A G 1.033277 1.2860e-05
16:89826926 G A 1.215729 1.2339e-05
16:89836323 T C 0.626251 1.0326e-05
16:89836507 C T 1.918261 5.5852e-06
16:89838086 A C 0.064240 1.1366e-07
16:89839766 C G 0.181112 3.9462e-06
16:89845566 T C 0.025686 -1.1807e-05
16:89849480 T C 0.775819 6.3941e-05
16:89851033 T C 0.163725 1.4579e-05
16:89856439 A G 0.639694 4.5219e-06
16:89862202 T C 0.349726 8.1115e-06
16:89862434 C T 0.180942 6.8697e-06
16:89862906 C A 0.376653 2.3039e-06
16:89866043 C T 0.840072 -6.1748e-07
16:89869564 A G 0.058593 2.2585e-05
16:89870706 G C 0.041444 -2.8688e-06
16:89876999 G A 0.022775 9.8171e-06
16:89880844 G A 0.071580 -1.1980e-05
16:89898764 C G 1.192042 7.8063e-06
16:89900495 T C 0.181115 4.7960e-06
16:89905880 C G 0.247827 1.1343e-05
16:89909401 C T 1.295921 1.9868e-05
16:89909429 G A 0.092105 -1.3906e-05
16:89920025 T C 1.075466 2.3927e-06
16:89920497 T C 0.430197 2.7382e-06
16:89922735 A G 0.077652 -1.7054e-05
16:89930414 A G 0.181992 3.4246e-06
16:89932046 A G 0.209392 -1.4562e-06
16:89942390 C T 0.052486 -5.4961e-08
16:89944066 G A 0.044748 1.3850e-05
16:89947457 G A 0.205621 9.0650e-06
16:89961661 A G 0.208535 1.4151e-05
16:89961957 T C 0.232779 3.1808e-05
16:89972089 T C 0.061102 4.7660e-05
16:89973004 C G 0.021324 -1.6265e-05
16:89977745 T C 0.176549 -8.7004e-06
16:89979052 T C 0.603336 -1.2716e-05
16:89980158 G A 0.205954 1.0898e-05
16:89985844 T G 0.244845 2.2314e-06
16:89985918 A C 0.026131 2.0420e-05
16:89985940 A G 0.196578 1.0415e-05
16:89986117 T C 0.209045 -7.8826e-06
16:89986144 T C 0.179160 -1.3298e-05
16:89986154 A G 0.097568 -1.0804e-05
16:89998052 C T 0.153386 6.6028e-06
16:89998794 A G 0.580204 -4.1379e-05
16:90005760 A G 0.034172 -1.5738e-05
16:90008928 A C 0.129605 -5.7913e-06
16:90009063 C T 0.219530 2.3623e-07
16:90013255 T C 0.304641 5.7666e-06
16:90018625 C A 0.230760 1.2314e-06
16:90019789 T C 0.025682 2.5942e-05
16:90024202 A G 0.344181 -1.8173e-06
16:90024866 T C 0.125362 -2.7552e-06
16:90024900 G A 0.125617 -1.2131e-06
16:90025640 C G 0.141232 -6.1720e-06
16:90026979 C T 0.285599 4.3726e-06
16:90027626 T A 0.691881 -3.9315e-05
16:90029402 T G 0.228808 -3.5483e-05
16:90030474 A G 0.021742 4.6051e-06
16:90031256 T C 0.049365 -2.1352e-06
16:90032048 C T 0.257917 -2.2756e-06
16:90032149 C T 0.091873 4.3806e-05
16:90032455 T C 0.067282 -3.8539e-05
16:90037828 A G 1.404290 3.1600e-05
16:90040516 T C 0.100778 1.9600e-05
16:90042303 T C 0.266668 -8.8617e-06
16:90048327 A G 0.125158 -1.5644e-06
16:90048395 T C 0.185583 -1.9110e-05
16:90050689 T G 1.211438 4.9682e-05
16:90050880 C A 1.066198 2.7444e-05
16:90058097 T C 0.146736 1.7167e-05
16:90066936 C A 1.283776 7.5244e-05
16:90067079 C T 0.224820 7.8476e-06
16:90067136 C G 0.194715 -1.4321e-05
16:90067184 A G 0.194239 -1.5538e-05
16:90074187 T C 0.048604 -2.4167e-05
16:90078724 T C 0.180772 -2.6424e-05
16:90079534 G A 1.713898 -1.1316e-05
16:90080852 T C 0.504928 -2.2752e-05
16:90084561 T C 0.589244 3.1922e-05
16:90093075 A G 0.209188 -1.7552e-06
16:90095484 T C 0.182285 7.9759e-06
16:90103117 A G 0.973889 -1.7600e-05
16:90103659 A G 0.129720 -1.4023e-06
16:90105004 G T 0.983783 -2.4594e-05
16:90105726 A G 0.848082 -1.4097e-05
16:90107716 T C 1.119470 2.1082e-05
16:90109711 G A 1.547419 -5.0909e-06
16:90110950 T C 0.346493 2.1440e-05
16:90111833 T C 0.266862 -2.3805e-05
16:90115731 A G 1.392911 1.0669e-05
16:90123551 T C 0.021208 -4.2171e-06
16:90124273 T G 1.650723 5.5574e-05
16:90124871 T G 0.125586 -4.2731e-06
16:90130136 T C 0.280353 -8.1800e-06
16:90141355 C A 1.353918 -2.9382e-05
16:90146288 C T 0.160142 6.5340e-06
16:90149733 G A 1.822941 2.7887e-05
16:90158005 T C 0.157667 -8.7709e-06
16:90162733 A G 0.134405 -7.2947e-06
16:90170095 A G 0.139872 6.4861e-05
17:6157 G A 1.488425 -8.1049e-06
17:8547 C T 1.817892 -1.3197e-06
17:10583 G A 1.521944 1.2455e-05
17:13905 A G 1.593888 2.2179e-06
17:14008 C G 1.724825 -1.5165e-05
17:24036 A G 0.113928 3.2061e-05
17:27151 G A 1.835551 3.1052e-06
17:32579 C T 1.352398 4.5124e-06
17:38924 C T 1.208511 -1.0371e-05
17:43474 C T 1.583671 -4.5457e-05
17:49783 T G 0.144645 -2.6838e-05
17:49864 T C 0.245879 -1.3639e-05
17:53206 A G 0.974576 -7.6604e-06
17:57029 T C 0.037007 2.1015e-05
17:58980 T C 1.602952 -2.9220e-05
17:60225 T C 0.143962 -2.2712e-05
17:60733 C A 0.086213 2.6207e-05
17:61665 A G 0.043691 -2.8509e-06
17:65351 T C 1.880568 -2.3341e-05
17:68686 C G 0.521305 -2.2759e-05
17:68714 C G 0.597077 2.4131e-05
17:72213 T C 0.098469 1.5608e-05
17:78382 T C 1.054605 7.6409e-06
17:80061 T C 0.088103 1.0889e-05
17:80594 G A 1.152747 -4.0415e-05
17:81593 G A 0.020970 2.7175e-06
17:81659 A G 0.112408 3.6428e-05
17:81921 A G 0.464800 2.2400e-05
17:83285 G A 1.693329 -1.6946e-05
17:84806 C T 0.284861 -1.7584e-05
17:86802 C T 0.559903 2.7064e-05
17:88758 C G 0.700482 -3.9782e-05
17:89183 A G 0.079331 1.3779e-05
17:90429 C T 1.206254 -2.3127e-06
17:95332 T G 0.155671 1.0821e-05
17:95867 A G 0.292079 -3.2978e-06
17:96613 A G 0.457422 -4.0620e-06
17:100893 A G 0.758647 4.0978e-05
17:102171 T C 0.057287 1.5460e-05
17:107843 A G 0.119851 1.2411e-07
17:110522 A G 0.286323 5.7044e-06
17:110579 G A 1.776540 -3.4165e-06
17:110643 T C 1.189404 3.5664e-05
17:111030 T C 0.820479 8.1252e-06
17:111250 T C 0.042579 1.2075e-05
17:112579 A G 0.326934 1.0949e-05
17:113034 T C 0.215977 -1.1161e-05
17:113264 C G 1.286659 -2.4949e-05
17:113390 T C 0.167730 -4.1323e-05
17:113738 A G 0.030857 -5.1991e-07
17:113794 T G 0.670618 1.1518e-05
17:114669 A C 0.949451 3.4161e-06
17:115870 C G 0.176056 -4.4290e-05
17:115933 T G 0.269694 7.3163e-06
17:123470 A C 1.075632 -2.5563e-05
17:123731 C T 1.010349 1.6631e-05
17:123961 A G 0.070125 -5.6380e-06
17:130133 A G 0.598855 -3.6753e-05
17:131297 A G 1.373311 3.7110e-05
17:132008 T C 0.172300 -1.7535e-06
17:132528 T C 0.073178 1.4227e-05
17:133497 C G 0.165796 -3.3684e-05
17:134707 T C 0.062747 4.0940e-06
17:136167 A G 0.472331 1.7744e-05
17:136397 G A 1.142058 1.7137e-05
17:139853 T A 1.449841 -3.0581e-05
17:140032 C T 0.691891 2.6780e-05
17:143496 C A 0.536407 -1.5321e-05
17:143886 T C 0.156660 -4.6819e-06
17:143945 T G 1.180534 -5.5231e-05
17:146401 T C 0.054139 9.0710e-06
17:147237 A G 0.033859 2.9909e-06
17:148082 C G 0.414982 8.5696e-08
17:149666 A G 1.190026 -2.9099e-06
17:150794 C T 0.545865 8.6743e-06
17:150830 G A 0.222692 2.3518e-05
17:151775 G A 0.129285 -1.6361e-06
17:152666 C G 0.527231 4.2497e-06
17:154244 G A 0.470909 -2.5271e-05
17:154378 A C 0.208559 1.3613e-07
17:156278 C T 0.026393 1.2023e-05
17:156313 A G 0.284528 1.1475e-05
17:156532 T C 0.475608 -5.0016e-06
17:157419 G A 0.940330 -3.7222e-06
17:159851 T C 1.216511 -2.0137e-06
17:161022 A G 0.056549 1.9831e-05
17:163525 T G 0.189533 4.2876e-06
17:167377 A G 0.162787 -3.8805e-08
17:167609 C A 0.220706 1.3949e-05
17:169399 C T 0.253654 1.0081e-05
17:171098 G T 0.245148 2.2833e-05
17:172591 A G 0.042787 4.4806e-06
17:173297 A G 0.578204 1.5393e-05
17:177689 G A 0.209579 1.4793e-05
17:179777 G C 0.203255 6.3582e-06
17:180361 G A 0.672478 2.8603e-06
17:181674 C T 0.086597 -1.5807e-05
17:181985 A G 0.051382 -6.6931e-06
17:182119 C T 0.217204 5.4984e-06
17:183725 C T 0.061156 7.4309e-06
17:185090 A G 0.031023 1.0243e-05
17:185338 A C 1.579105 -1.8180e-05
17:185442 G A 0.527023 -3.3338e-07
17:186183 G C 0.052741 -9.4253e-06
17:187283 T C 0.104800 9.6326e-06
17:188593 T C 0.505934 6.0227e-06
17:192138 A G 0.847396 3.3343e-06
17:193595 T C 0.629834 -2.0942e-05
17:193698 T C 0.053782 1.9660e-07
17:198072 C A 0.570252 -1.5868e-05
17:202729 T C 0.364084 7.0636e-06
17:204678 A G 0.035263 -8.7261e-06
17:204759 A G 1.411654 2.9931e-06
17:204930 C T 0.878783 7.9708e-06
17:208004 C T 0.219520 -4.8064e-05
17:208336 G A 1.115516 2.2657e-05
17:208848 C T 0.349373 9.1526e-06
17:211004 G A 1.167859 2.2043e-05
17:214848 C T 0.859251 2.3983e-05
17:215641 C T 1.177192 9.2348e-06
17:218636 T C 0.099186 -2.6447e-05
17:229242 G T 0.084530 -3.8197e-05
17:236444 A G 1.117848 -1.1619e-06
17:239700 T C 0.138087 -1.0247e-05
17:248856 T C 1.568250 -1.0784e-05
17:259248 T C 0.077727 -2.4494e-05
17:259648 A G 0.479113 5.3176e-06
17:260299 A G 0.187939 -2.7364e-05
17:260631 T C 0.339472 -2.1352e-07
17:262131 G A 0.036592 1.1998e-05
17:265503 T G 0.138210 4.7982e-06
17:269511 G A 0.341193 1.4995e-06
17:269598 A G 0.042647 1.3662e-05
17:270933 C T 0.567257 -1.0994e-05
17:272529 A G 0.054659 4.3662e-06
17:283566 A C 0.274971 -2.2763e-05
17:284614 T C 0.036443 4.7906e-06
17:288186 C G 0.803579 -6.1561e-07
17:290552 G A 0.693649 -4.9509e-06
17:293274 G A 0.071335 -9.7043e-06
17:296442 C T 0.508709 -6.1342e-06
17:397752 T C 0.070128 -7.4575e-06
17:398409 G C 0.190584 -3.0891e-06
17:399878 T C 0.646976 -2.4324e-06
17:400799 A G 0.214916 -3.7924e-06
17:400933 C T 0.898787 -8.0633e-06
17:402800 C T 0.125494 -2.7399e-06
17:414540 A C 0.020300 -1.4653e-05
17:420165 C T 0.072576 -2.1004e-05
17:426116 C T 1.712582 -2.8945e-07
17:428313 G T 0.086175 -8.8280e-06
17:428594 A G 0.257118 -2.4266e-05
17:436900 C T 0.858601 1.9044e-05
17:446493 C T 0.144805 -1.9587e-05
17:446880 C T 0.164487 -5.9286e-06
17:446919 G A 0.100907 -1.9490e-06
17:451427 G A 0.355866 3.5821e-05
17:452403 G A 1.669677 -9.2863e-06
17:455232 T C 0.044786 2.7993e-06
17:455383 G C 0.425896 2.6600e-05
17:455814 A G 1.107417 4.5538e-05
17:455940 C T 0.070978 -5.4276e-06
17:465775 A G 0.447209 1.2251e-05
17:466471 C G 0.582070 -1.8006e-06
17:472045 C T 0.451707 9.8972e-06
17:472610 C T 0.831457 -5.8176e-07
17:487437 A G 1.771321 1.1569e-05
17:491009 G A 1.041111 4.9114e-06
17:503888 C A 0.102722 -1.4356e-06
17:505250 G A 1.914066 -6.1637e-06
17:507038 A G 0.407183 1.2756e-05
17:513842 G A 0.023139 -9.4361e-06
17:514849 A G 0.021738 5.1180e-06
17:518400 C T 0.048277 6.3603e-06
17:518864 G T 0.099972 1.4284e-05
17:533588 A G 0.156620 -1.6442e-05
17:544388 A G 0.033556 1.9458e-06
17:554912 A G 0.949978 -3.4515e-06
17:558860 T C 0.071743 -3.0481e-06
17:567702 C A 0.070142 -2.2410e-05
17:567895 A G 0.151284 5.5583e-06
17:568046 C T 0.311594 1.3730e-05
17:570430 T C 0.062309 -1.1519e-05
17:573298 A G 1.048186 -7.0021e-06
17:579370 C T 0.056750 5.8179e-06
17:582832 C T 0.048519 5.1998e-06
17:585475 G T 0.200573 7.8381e-06
17:587190 T C 0.027664 1.2247e-05
17:600954 C T 0.226316 -5.1396e-07
17:612418 A G 0.053860 2.9746e-05
17:612507 G T 0.081800 2.5684e-05
17:617869 A G 0.479586 -9.9331e-06
17:618965 C T 0.708815 2.3914e-06
17:619162 G A 0.763512 5.2475e-06
17:631380 T C 0.021218 -4.3445e-06
17:632225 T C 0.086865 -1.1457e-05
17:635080 C A 0.989807 1.2786e-05
17:636947 G T 0.577453 -1.2471e-05
17:640548 A G 0.193637 2.9534e-05
17:641023 T C 0.084754 6.5461e-07
17:642382 T C 0.076431 -3.0719e-06
17:644986 C A 0.523794 -1.0507e-05
17:645019 T C 0.040267 1.5891e-05
17:648664 T G 0.064668 -3.7758e-06
17:648916 C T 0.092234 -1.0757e-05
17:649232 T C 0.255378 1.1762e-05
17:649505 A T 0.516895 -8.4532e-06
17:649547 C G 1.099115 3.0550e-05
17:649935 C G 1.630759 2.5042e-05
17:650206 T C 0.154566 2.1222e-05
17:650518 A G 0.349573 -1.1468e-05
17:656304 C A 1.953501 1.3979e-06
17:657815 A G 0.032370 -6.6663e-06
17:663472 A C 0.072318 1.4890e-05
17:672284 A G 0.231327 -1.4540e-06
17:677226 T C 0.156671 1.8238e-05
17:685640 T G 0.404256 2.9224e-05
17:685752 A G 0.535683 -4.1672e-06
17:692520 T C 1.646510 1.9009e-05
17:693616 C G 0.047713 -1.4372e-05
17:695061 A G 0.032305 -4.2660e-06
17:697050 G A 0.043548 -3.5978e-06
17:697903 T C 0.197567 3.0760e-05
17:698814 A G 0.531912 -4.2121e-06
17:700337 A G 0.106618 -6.9987e-06
17:700596 A G 0.054737 -3.7271e-06
17:702206 A G 0.063216 1.6626e-05
17:702404 C A 0.609782 -2.6969e-05
17:703708 C T 1.098272 -1.1262e-05
17:703956 A G 0.272608 1.6763e-06
17:704201 T C 0.049464 -8.2575e-06
17:707174 G C 0.274155 7.9666e-07
17:707329 C T 0.321460 4.6967e-06
17:708223 A G 0.425216 -5.0547e-05
17:708793 G A 1.156538 -2.2613e-06
17:709118 G A 0.353830 -6.2278e-05
17:709886 G A 0.235145 1.1277e-05
17:709906 T C 0.207012 8.9741e-06
17:710142 A G 0.348961 -5.7297e-05
17:710375 A G 0.058916 -1.7380e-05
17:710439 A G 0.022412 5.5698e-06
17:710735 G A 0.289437 1.0652e-05
17:712453 G A 0.185015 1.2046e-05
17:712967 G A 0.708047 -2.1159e-06
17:714407 C A 0.170124 -1.8574e-05
17:717945 G A 0.076802 5.5218e-06
17:719564 T C 0.066796 2.4837e-05
17:720506 C T 0.141725 -3.9544e-06
17:723221 A G 1.191237 1.7901e-06
17:725727 A G 0.118154 -1.4020e-05
17:726016 G A 0.115740 -1.8809e-05
17:727194 A G 0.352640 -1.1587e-05
17:727844 A G 0.839753 1.3292e-05
17:728604 C T 0.219071 1.8733e-05
17:729802 T C 0.094896 -9.3324e-06
17:735983 G A 0.605410 -1.9891e-05
17:736927 T C 0.068149 1.1236e-05
17:737654 T C 0.087756 1.5685e-05
17:738187 G A 0.034814 -8.7348e-06
17:738801 T C 0.217422 1.5098e-05
17:738853 T C 0.613206 -6.6914e-06
17:742047 G A 0.057454 9.5216e-06
17:743406 C T 0.057464 7.7677e-06
17:743921 T C 0.386930 -1.0763e-05
17:743960 T C 0.057382 1.0258e-05
17:744449 C T 0.074381 6.0137e-06
17:745651 A G 0.087284 -7.4219e-07
17:746881 G A 0.582913 -2.5352e-05
17:751753 A G 0.065164 1.3309e-05
17:754486 T C 0.056325 4.7563e-06
17:755097 A G 0.360697 -2.6513e-05
17:755144 G A 0.109087 -1.2024e-06
17:758766 A G 0.363441 -1.8783e-06
17:759038 C T 0.386764 1.2561e-05
17:759160 C T 0.218255 1.5470e-05
17:772031 T C 0.126640 -8.2680e-07
17:773313 A G 0.180024 2.2655e-05
17:773498 T C 0.139026 2.8520e-05
17:774611 T C 0.064505 7.2168e-06
17:777057 A G 0.557591 -1.8629e-05
17:779725 A C 0.214063 -2.3195e-05
17:781407 T C 0.194235 -5.2084e-06
17:781533 C T 0.480259 -2.2248e-05
17:781948 A G 0.081507 -1.5840e-05
17:782116 A G 0.166347 -2.3879e-05
17:782899 T G 1.739519 3.2657e-06
17:782998 C T 0.449273 -1.1576e-06
17:784417 G A 0.152387 5.8580e-06
17:786704 T C 0.339669 8.2030e-06
17:788242 T C 0.052673 2.9636e-06
17:788291 A G 0.936896 -9.3065e-08
17:790531 C A 0.235985 1.6381e-05
17:790568 A G 0.097340 -5.2739e-06
17:790745 T C 0.096371 -1.0761e-06
17:792332 A C 1.947238 1.4545e-05
17:793371 T C 0.384211 -4.2142e-06
17:794038 T C 0.051089 -2.5117e-05
17:799124 C A 0.875332 4.2702e-07
17:800125 T C 0.312753 2.5067e-05
17:800593 C T 0.045704 2.4501e-05
17:803562 T C 1.624180 1.4921e-05
17:804010 G A 1.236379 -7.1118e-06
17:810559 A G 1.137628 -8.3944e-06
17:811159 A G 0.714221 -9.0386e-06
17:811874 T G 0.020484 6.2728e-06
17:812461 T C 0.099350 9.3724e-06
17:816741 C A 0.253797 -1.0604e-05
17:818076 C T 0.508114 2.0896e-05
17:818476 C T 0.055438 2.5683e-06
17:818521 G A 1.512833 1.2967e-05
17:819791 C T 0.148185 -4.6472e-06
17:820324 T C 0.582658 3.4387e-05
17:820392 G A 1.550999 -4.7289e-06
17:821261 G A 0.022027 -1.8255e-05
17:822090 A G 0.059086 -2.2510e-05
17:822732 G C 0.645239 -8.6828e-07
17:822781 T C 0.128408 3.1799e-06
17:826507 G A 0.141337 -2.1635e-05
17:827031 A G 0.856837 1.2544e-05
17:827139 A G 1.111412 3.0283e-05
17:827809 C A 0.109539 5.8096e-06
17:828076 A G 0.189958 -5.5689e-06
17:831667 T C 0.834537 -2.3126e-05
17:832367 A T 1.743065 -1.0603e-05
17:833790 T G 0.720854 -3.9545e-06
17:834348 G C 0.363237 2.4227e-05
17:835856 T C 0.061720 6.2236e-06
17:836982 A G 0.162440 -1.2883e-05
17:839381 C T 0.484702 -6.3976e-06
17:839620 A G 0.037255 4.1154e-06
17:839964 C T 0.110545 7.9930e-06
17:840805 T G 0.623810 -4.2705e-06
17:840897 G C 0.431665 -1.9265e-05
17:847585 C T 0.091017 -1.8199e-06
17:848239 A G 0.021174 -1.5330e-05
17:848269 T C 1.615817 4.7928e-06
17:849832 C T 0.847096 3.1409e-05
17:850055 T C 1.437081 6.0273e-06
17:851888 G A 1.343117 -1.9322e-06
17:854643 T C 0.078329 -3.2102e-06
17:855088 T C 0.041563 2.5159e-05
17:855330 C T 0.084292 -7.1790e-06
17:856865 C T 0.137438 2.5904e-05
17:859581 T C 0.033451 2.1461e-05
17:861277 A G 0.089422 -7.9162e-06
17:861533 C A 0.208600 -1.1822e-05
17:862260 A G 0.244750 2.4364e-05
17:865499 T C 0.028477 3.8155e-06
17:868895 G A 0.036205 -4.1360e-06
17:873571 C T 0.322412 2.1697e-05
17:874596 C T 0.191682 2.7827e-05
17:881476 G A 0.154967 7.0681e-06
17:884901 T C 0.216470 8.6394e-06
17:890022 T C 0.026478 1.0417e-05
17:890238 A G 0.086179 2.2261e-06
17:890286 C T 1.029153 1.1312e-05
17:902802 A G 0.074222 1.1872e-05
17:907315 T C 1.552056 2.2623e-05
17:908352 T C 0.146651 -3.9493e-06
17:908763 T C 0.495211 2.1733e-05
17:910714 T C 0.053755 2.2342e-06
17:910857 G A 1.046533 6.5837e-06
17:911294 C T 0.991167 1.5841e-05
17:912914 A G 0.450453 2.5594e-05
17:914623 A C 0.716785 9.1241e-06
17:914803 T C 0.076183 -2.7396e-05
17:914873 A G 0.069669 2.0613e-05
17:916466 T C 0.794477 6.8092e-06
17:916743 A G 0.085574 4.7074e-06
17:920116 A C 0.128880 2.9682e-05
17:923916 G A 0.407282 3.8669e-06
17:926121 A G 0.624007 6.1930e-06
17:927474 A G 0.040675 -7.9986e-06
17:927664 A G 0.391357 -3.2593e-06
17:930876 A G 0.022714 -1.2004e-05
17:931002 C A 1.286027 -7.0594e-07
17:931993 G C 1.301166 -1.8774e-06
17:932523 T C 1.163735 2.2262e-05
17:936300 C T 1.033468 3.3256e-05
17:937582 G A 0.632551 1.0308e-06
17:937871 G A 1.901718 1.3621e-06
17:938221 A C 0.077445 1.3273e-05
17:941214 T C 0.638728 1.7260e-06
17:941404 A G 0.024329 -1.1021e-05
17:943593 C T 0.035100 1.3164e-05
17:947523 A G 0.424723 4.0496e-05
17:948060 G A 1.160907 1.9561e-05
17:948954 C T 0.736500 -1.1927e-05
17:950479 C T 0.459180 -6.0249e-06
17:951002 T C 0.689644 -4.9942e-06
17:953660 A G 0.083755 8.2952e-06
17:957551 C T 0.182050 -1.6517e-05
17:958750 T C 1.779273 -2.6347e-06
17:959286 C T 0.130410 1.5964e-05
17:960178 A C 0.329579 -3.5823e-06
17:961900 A G 1.303672 3.0281e-06
17:962146 T C 0.027637 -2.9380e-06
17:971021 G A 0.471824 -8.8432e-06
17:978653 C T 0.770148 1.2204e-05
17:981239 A G 1.001537 1.2027e-05
17:981569 T C 0.039244 2.5784e-05
17:982040 G A 0.090935 -1.8087e-05
17:985868 T G 0.716414 -6.8755e-06
17:985920 T C 0.032200 3.7033e-05
17:986021 A G 0.047169 -2.2618e-05
17:990495 A C 0.081110 9.3340e-06
17:990939 G A 1.043579 -1.8504e-05
17:990979 G T 0.609279 1.6627e-05
17:992766 A G 0.025522 -6.3863e-06
17:997035 A G 0.777995 1.5851e-05
17:997552 T C 0.545944 -2.1086e-05
17:998548 C A 0.100060 -2.8834e-05
17:998784 G A 0.242101 2.1598e-06
17:1004057 A C 0.079539 -1.8488e-05
17:1004650 T C 0.058644 -1.8957e-05
17:1006337 C G 0.139549 -6.0927e-06
17:1007540 G A 1.284307 3.7634e-06
17:1009156 C T 0.471885 -3.0220e-05
17:1012214 A G 0.038914 1.8006e-05
17:1014897 A G 0.998286 3.7088e-05
17:1017389 A C 1.225177 7.7198e-06
17:1018579 A C 0.068459 -9.1339e-06
17:1018857 C T 0.224827 -4.4623e-05
17:1019684 C T 1.518082 2.3822e-05
17:1023155 A G 1.513812 2.0063e-05
17:1024001 A G 0.317571 1.1629e-05
17:1031642 T C 0.053867 -2.3416e-05
17:1037132 A G 0.027365 5.0714e-06
17:1037159 C T 0.995723 2.9921e-05
17:1038188 G A 1.204068 4.8462e-06
17:1040957 T G 0.020501 9.5119e-06
17:1040958 G T 0.075986 3.5733e-05
17:1042959 T C 1.768170 -5.1503e-06
17:1044916 C T 0.829132 -1.5341e-06
17:1048361 T C 0.046329 -4.0248e-05
17:1057488 T C 0.293520 -1.2052e-05
17:1058843 G A 1.753567 -3.2535e-06
17:1058861 G C 0.857313 -1.0035e-05
17:1060183 T C 0.189533 -1.8806e-05
17:1061023 A G 0.034930 -1.7699e-05
17:1061290 T C 0.037558 2.4208e-05
17:1061694 T C 0.028314 6.2938e-06
17:1062130 A C 0.052119 1.5878e-07
17:1064186 T G 0.072552 2.6207e-05
17:1065480 T C 0.092023 -1.1148e-05
17:1065502 T C 1.679492 2.5555e-05
17:1065676 T C 0.047771 -1.9920e-05
17:1069782 A G 0.097102 -1.1071e-05
17:1071061 G T 0.685540 -2.4576e-05
17:1071624 C T 1.054118 3.4343e-05
17:1074479 A G 0.025652 4.3018e-05
17:1075585 T C 0.085230 6.8498e-06
17:1076920 A G 0.041417 -8.3229e-06
17:1078271 T G 0.779239 -2.7834e-05
17:1079582 C T 0.085308 1.1938e-05
17:1081522 T C 1.112235 3.9714e-05
17:1084331 C T 1.762189 1.3996e-05
17:1086064 T A 0.034474 -1.0002e-06
17:1088582 G A 0.068122 8.4276e-06
17:1089430 T C 0.118229 2.9262e-05
17:1091895 T G 0.844536 7.4271e-05
17:1093292 A G 1.407353 1.1840e-05
17:1094361 G A 1.476533 1.6214e-05
17:1095353 T G 0.151170 -1.4795e-05
17:1096884 T C 0.105252 2.3002e-05
17:1097384 G A 1.383541 1.5804e-05
17:1098724 C T 0.610537 -3.7844e-05
17:1100767 T C 0.047608 -1.4937e-05
17:1101112 A G 0.035382 1.3714e-05
17:1104697 A G 0.024190 1.7837e-05
17:1104720 T C 0.330497 8.0896e-06
17:1106115 A G 0.031941 -2.2612e-07
17:1107919 A C 0.049583 -5.4930e-06
17:1121422 T C 0.113670 4.4101e-05
17:1124701 A G 0.555188 6.7075e-06
17:1125144 A G 1.121238 1.9199e-05
17:1129572 T C 0.035753 1.8000e-06
17:1131254 C T 0.707194 9.9696e-06
17:1135319 T C 0.200940 -3.0396e-05
17:1136271 T G 0.386339 -3.9022e-07
17:1137522 T C 0.388035 5.6234e-07
17:1137707 A G 0.252988 -9.1437e-06
17:1139746 G T 0.142153 3.5101e-06
17:1141032 G A 0.975433 -2.1108e-05
17:1148052 A G 0.169913 -4.3322e-05
17:1148810 G A 0.433154 2.6891e-05
17:1152909 T C 0.136292 2.3591e-05
17:1155524 T G 0.332843 7.0264e-06
17:1159586 A G 0.276698 1.0015e-05
17:1162198 T C 0.142976 4.8482e-06
17:1162598 C G 0.077465 1.4231e-05
17:1162674 A C 1.485274 -1.2966e-05
17:1163844 G A 0.057783 1.0594e-05
17:1164297 G C 0.242112 -3.0441e-06
17:1165320 A C 0.623667 -1.3190e-05
17:1167734 A G 0.049410 1.1279e-05
17:1168676 T C 0.701604 1.3770e-05
17:1177002 A G 0.457942 1.2037e-05
17:1180630 G T 0.074371 2.7714e-05
17:1182638 G A 1.392849 2.4628e-05
17:1183338 T C 0.169338 -6.9653e-07
17:1183354 C T 1.464538 3.2039e-05
17:1183464 G A 1.512119 4.7364e-05
17:1183981 A C 0.321212 2.2475e-05
17:1186281 A G 0.191175 -1.9305e-05
17:1191257 C A 0.065209 -1.1031e-05
17:1191526 A C 0.318070 -5.5586e-07
17:1193163 T C 0.409345 -3.8464e-07
17:1197557 A G 0.834575 -2.7513e-05
17:1203681 T C 0.584107 2.4818e-05
17:1204291 A G 0.772215 -3.4947e-06
17:1204412 T C 0.521767 2.0967e-05
17:1207055 G A 0.279353 -6.2987e-06
17:1207083 A G 0.168335 -9.2561e-06
17:1207515 T C 0.315476 -1.2946e-06
17:1209162 G A 1.397259 3.0769e-05
17:1209363 G A 0.382222 2.7318e-05
17:1210305 G C 1.252610 2.2703e-05
17:1210412 T C 1.308075 1.6401e-05
17:1211121 T C 0.081681 6.3231e-06
17:1218354 G A 0.677374 -1.9622e-05
17:1219490 A G 0.157935 -1.2264e-05
17:1219685 G A 0.274978 5.7626e-06
17:1220321 T G 0.376143 -2.6817e-06
17:1223254 T C 1.415836 -4.6454e-08
17:1225940 G T 1.163127 -8.8157e-07
17:1233340 T C 0.027324 -1.1270e-05
17:1234046 G C 1.159836 1.1581e-06
17:1235727 A G 0.306599 -1.4832e-05
17:1235766 A C 0.279683 -3.0579e-05
17:1243440 C T 0.602126 2.1158e-05
17:1243589 G A 0.765613 -1.0906e-05
17:1255502 C G 0.583563 2.2648e-05
17:1263759 C T 0.034379 1.1823e-06
17:1267857 A G 0.752269 -4.2821e-06
17:1270427 T C 1.286914 -9.8796e-06
17:1270562 G A 0.440087 2.2360e-08
17:1271021 G A 0.020426 1.1586e-05
17:1272933 T C 0.088463 -1.6799e-05
17:1278035 G T 0.046782 -2.8076e-06
17:1278627 A G 0.171331 -3.6498e-05
17:1278919 A G 1.956268 5.3913e-06
17:1281864 G A 0.305141 -8.1993e-06
17:1281931 A G 0.020644 -1.2608e-05
17:1289066 C T 0.037476 2.6460e-07
17:1292161 C T 0.069125 -6.8547e-06
17:1307664 G A 1.298861 -9.7265e-07
17:1308877 G A 0.028640 8.0005e-06
17:1312046 T G 0.235468 -2.5910e-05
17:1314588 G T 0.131107 -5.6207e-06
17:1314676 G T 0.233962 1.0723e-05
17:1314893 G T 0.033213 2.2443e-05
17:1321548 G T 1.267168 2.5557e-05
17:1324417 C T 0.204139 -3.2508e-05
17:1326656 G T 0.041383 -9.7939e-07
17:1331384 G A 1.428221 8.9916e-07
17:1333995 G A 0.173255 -2.3772e-05
17:1355551 C T 1.246198 1.3274e-05
17:1356602 T C 0.810623 3.6763e-05
17:1359890 T C 0.035484 5.8977e-06
17:1364598 C G 1.821074 -1.8504e-05
17:1366223 T C 0.094916 1.0309e-05
17:1369338 C T 0.209313 -3.4900e-05
17:1371376 T C 0.068360 -1.0236e-05
17:1372839 T C 0.021800 -5.5852e-06
17:1373518 C T 1.472089 -3.8017e-06
17:1374849 A C 0.175788 -2.4260e-06
17:1375960 T C 0.124131 -7.8464e-06
17:1378168 T C 0.085091 -3.1909e-05
17:1380104 G A 0.675511 -3.8241e-05
17:1381176 C A 0.027311 1.0077e-05
17:1381891 C G 0.081949 3.7140e-05
17:1387472 T C 0.299783 -1.1915e-05
17:1391797 T C 1.042423 -6.9545e-06
17:1393983 A G 0.155579 -4.7058e-06
17:1394153 T C 0.219180 2.6638e-06
17:1398306 A C 0.209453 2.3048e-05
17:1398412 A G 0.113418 -2.5270e-05
17:1398928 A G 0.157310 7.9074e-07
17:1403226 T A 0.475044 3.1595e-05
17:1411552 C T 0.038279 -1.0066e-05
17:1426233 C T 0.255143 1.2491e-05
17:1429408 T C 0.125277 3.6228e-05
17:1431191 A G 0.132413 -8.4527e-08
17:1443351 C G 1.030989 -5.8878e-06
17:1447756 T C 0.617313 -1.3754e-05
17:1456318 A G 0.222158 -3.7201e-06
17:1456507 A G 0.123917 -1.1977e-05
17:1457561 A G 0.092502 -9.7798e-06
17:1459675 A G 0.068809 -1.7364e-05
17:1462142 T C 0.132042 -7.0391e-06
17:1462712 G A 0.589771 -5.9782e-06
17:1463808 C T 0.086930 -3.1172e-05
17:1469264 T C 0.073644 -1.1886e-05
17:1471538 T C 0.057141 1.2397e-06
17:1471611 T C 0.488412 -3.1014e-05
17:1475033 A C 0.644923 -2.2518e-05
17:1477522 T G 0.123560 1.8977e-06
17:1478234 A C 0.071318 4.3034e-06
17:1485782 T C 0.051647 3.8295e-06
17:1487488 G A 0.391381 -7.7834e-06
17:1487548 A G 0.362951 3.7609e-06
17:1489236 A G 0.032835 -3.8688e-06
17:1490409 C T 1.939983 3.7518e-06
17:1492084 C T 0.078359 3.6066e-05
17:1492513 C A 0.195463 1.5606e-06
17:1492881 A G 0.215964 -1.2132e-05
17:1493771 C G 0.105116 1.4750e-05
17:1493816 A C 0.537590 -1.4276e-06
17:1494567 A G 1.120660 -5.0620e-06
17:1497626 G C 0.634414 3.1890e-05
17:1501251 C A 0.060598 -8.0146e-06
17:1501332 T C 0.942271 3.0746e-05
17:1504790 C G 0.063849 -8.3479e-06
17:1506379 C T 0.356284 -7.7277e-05
17:1506462 C T 1.945487 -1.8296e-05
17:1509108 T C 0.446023 2.3025e-05
17:1509319 A G 0.045765 -3.1047e-05
17:1510258 G A 0.711341 3.3697e-05
17:1517914 A G 1.267889 -1.9399e-05
17:1519662 A G 1.386937 -2.8588e-05
17:1520237 A C 1.233075 -3.5752e-05
17:1520606 A C 0.936332 -1.1234e-05
17:1523256 A G 0.408363 3.9572e-05
17:1523967 A G 0.149293 3.1796e-05
17:1528323 A G 0.299970 -2.4225e-05
17:1531973 T C 0.634206 1.7707e-05
17:1534263 G A 0.504581 -3.6755e-06
17:1537078 A G 0.044711 1.7151e-06
17:1538669 T C 0.290195 2.9144e-05
17:1538714 G T 0.039846 -1.9348e-05
17:1539651 G A 1.291582 -1.0034e-05
17:1540027 T C 0.066055 2.0357e-06
17:1540106 A G 0.321848 -4.2445e-06
17:1541271 T C 0.069316 -8.1492e-06
17:1542190 A G 1.182213 -6.7566e-06
17:1550106 T C 1.307011 -1.2981e-06
17:1551223 T C 0.067867 5.8392e-06
17:1563933 T C 0.055730 1.4877e-05
17:1565211 C T 0.050848 -6.3579e-06
17:1567689 T C 0.109532 1.7194e-05
17:1573361 C T 0.455362 -6.3547e-06
17:1574342 G A 0.404830 1.9479e-06
17:1577985 C A 0.036320 4.5837e-06
17:1580774 C T 0.073905 2.5703e-06
17:1583415 A G 0.331058 1.1786e-06
17:1583598 T G 0.055750 8.6412e-06
17:1585405 G T 0.045564 -2.3276e-05
17:1587639 C T 1.335090 1.9568e-05
17:1588141 A G 0.033233 2.4416e-05
17:1588378 T C 0.243206 1.4893e-05
17:1594411 G C 0.024360 2.9972e-05
17:1602084 T C 0.103365 4.1593e-07
17:1605567 C G 1.847671 -8.6673e-06
17:1606452 G A 0.223025 1.3683e-05
17:1606484 G A 0.137778 4.6089e-06
17:1607766 G T 0.043627 1.0520e-05
17:1609787 T C 0.933404 -4.6180e-05
17:1611433 G A 1.822074 -1.3594e-05
17:1612777 C G 0.372012 -2.1961e-05
17:1614709 C G 0.059578 -1.1385e-05
17:1616093 A G 0.674266 1.7500e-05
17:1618262 T C 0.364209 1.3518e-05
17:1618363 C T 0.372981 5.3228e-06
17:1619248 A G 1.436823 6.9655e-06
17:1619815 C T 0.058093 -3.2521e-05
17:1621714 A G 0.399574 8.4652e-06
17:1622177 A G 1.037554 9.5977e-07
17:1623675 G A 0.555065 1.0200e-05
17:1626478 A G 0.603309 -1.8557e-05
17:1630208 T C 0.520339 -8.1817e-06
17:1634104 T C 0.181384 1.1885e-05
17:1637302 G A 1.477304 2.7708e-05
17:1639074 A G 0.092482 -2.3181e-05
17:1648294 T C 0.467227 1.0086e-07
17:1648502 T C 0.436680 1.6501e-05
17:1649022 T C 0.120734 -7.3116e-06
17:1650203 T C 0.083897 2.9852e-06
17:1651780 G A 1.477383 2.5124e-05
17:1656215 A G 0.562429 7.8861e-06
17:1657653 A G 0.376932 1.6899e-05
17:1657899 T G 0.935492 2.2558e-05
17:1658155 A G 0.066154 5.4898e-06
17:1659387 A G 0.046581 2.6408e-06
17:1660611 T C 0.185399 1.9785e-05
17:1660801 C T 0.921481 -2.7881e-05
17:1665603 A G 1.205380 3.8079e-06
17:1665699 A G 0.035198 -2.1983e-05
17:1666659 G A 0.132474 -6.9430e-06
17:1669337 T C 0.056080 1.5742e-05
17:1670499 C A 0.142466 2.0105e-05
17:1671033 G C 0.035151 -1.7842e-05
17:1673276 T C 1.282600 2.7824e-06
17:1674429 C T 0.608082 -1.6074e-05
17:1675127 T C 1.418260 -2.3096e-05
17:1679504 T C 0.028106 5.4208e-06
17:1683043 T C 0.065827 1.5556e-05
17:1684605 T G 0.060700 -7.4622e-06
17:1686410 C T 1.424764 -2.4387e-05
17:1686600 A G 0.771801 -5.2910e-06
17:1690427 A G 0.590910 -1.2581e-05
17:1690752 A G 0.642872 -1.8077e-05
17:1694963 G T 0.044735 1.9813e-05
17:1697830 T C 1.634074 1.6716e-06
17:1703543 C G 0.590209 6.8927e-07
17:1703982 T C 0.189866 1.0788e-06
17:1712504 T C 0.088871 1.5044e-06
17:1714082 G T 0.056043 -5.8514e-06
17:1714344 C T 0.398374 -3.0765e-06
17:1721861 T C 0.189904 3.7391e-06
17:1727676 T C 1.607368 -3.8711e-06
17:1729869 A G 1.019331 5.2104e-08
17:1735640 T C 0.456838 -1.9970e-06
17:1747450 G A 0.060921 -5.3025e-06
17:1755317 A C 0.101855 2.3074e-07
17:1755536 A C 1.848382 -3.1823e-06
17:1769069 T G 1.822737 -2.5029e-06
17:1782952 G A 0.241170 2.0290e-05
17:1787537 C G 0.155834 4.1732e-06
17:1788646 G A 1.607059 3.9311e-06
17:1789263 A G 0.748573 3.7796e-06
17:1794208 C T 1.872071 1.0624e-05
17:1794543 T C 0.997365 -1.9882e-06
17:1795180 C T 0.336831 6.1268e-06
17:1799377 C T 0.023466 1.0219e-06
17:1800087 G A 0.594449 -7.0910e-06
17:1800217 C G 1.611203 -6.1738e-06
17:1800932 C T 0.459996 5.5319e-06
17:1801137 T G 0.094726 -1.1407e-05
17:1801189 T C 1.181000 -7.9361e-06
17:1801263 C T 0.431346 2.3792e-06
17:1802418 A G 0.410413 7.0213e-06
17:1807705 G A 1.219836 -8.6110e-06
17:1810600 T C 0.028314 7.5077e-07
17:1811491 T G 0.161396 -5.2981e-06
17:1812827 G T 0.065032 1.6872e-06
17:1813507 G A 0.148372 3.0690e-06
17:1813900 G C 0.247799 1.1623e-05
17:1816762 A G 0.331721 -1.2971e-05
17:1820750 A G 0.055516 1.0172e-05
17:1829252 C T 0.442460 3.9562e-06
17:1829329 A G 0.469590 9.0779e-06
17:1830836 T C 0.310203 -1.8790e-05
17:1834626 G A 0.815883 1.4013e-06
17:1838352 T C 0.627417 6.2181e-07
17:1840468 T C 1.468924 -3.1581e-05
17:1840677 T C 0.029126 -7.4032e-06
17:1841037 A G 0.035079 -1.1694e-05
17:1843646 A G 0.128109 -1.5165e-05
17:1844519 A G 0.369894 -1.9072e-05
17:1857412 A G 1.095515 -1.1933e-05
17:1860638 C T 1.719205 -3.6456e-05
17:1862768 T C 1.786501 -2.7042e-05
17:1863633 G A 0.041281 2.0519e-05
17:1863804 T C 0.031962 2.9529e-06
17:1864328 G A 0.599878 -5.0595e-05
17:1864635 A G 0.300786 4.2347e-06
17:1871743 T C 0.065181 2.5510e-06
17:1871883 T C 0.709903 -1.5370e-05
17:1872170 C T 0.200763 -1.1146e-06
17:1874013 A G 0.083598 8.4688e-06
17:1874161 G A 0.465599 3.6719e-05
17:1880289 C T 0.061343 8.7233e-06
17:1880562 G A 0.456049 -2.8798e-06
17:1881973 T G 0.024367 1.7355e-05
17:1886817 A C 0.361082 9.6367e-06
17:1887642 C T 1.901857 2.0192e-06
17:1888836 T C 0.311403 -6.0846e-06
17:1891126 A G 0.262439 -4.5694e-06
17:1892031 G C 1.022860 1.0378e-05
17:1897129 C T 0.155491 1.5263e-05
17:1897820 G A 1.038180 6.3694e-06
17:1900020 T C 0.118307 2.5244e-05
17:1907864 A G 0.034304 1.7793e-05
17:1912473 A G 0.622293 8.1351e-06
17:1917474 C T 0.348478 5.4607e-06
17:1917823 G A 0.077863 -2.7621e-06
17:1919107 T C 1.477168 -5.2361e-06
17:1923056 T C 0.621950 8.8122e-06
17:1925859 G A 0.075823 5.5171e-06
17:1926337 C T 0.901936 -5.1085e-06
17:1926482 T C 0.069826 6.2200e-06
17:1939971 A G 0.158894 -1.0546e-06
17:1940232 G A 0.362149 -4.4685e-05
17:1940437 A C 0.054734 -1.1724e-05
17:1943818 A G 0.042362 1.2410e-06
17:1943880 G C 0.183091 -2.5208e-06
17:1946503 G C 0.375143 3.8902e-05
17:1948601 T C 0.815818 6.8115e-06
17:1956724 G A 0.083122 -3.5458e-06
17:1957893 A G 0.176825 3.7396e-06
17:1961863 T C 0.023425 1.0114e-05
17:1965542 A G 1.479436 4.9589e-05
17:1971600 A G 0.040295 8.0046e-06
17:1978484 C T 1.198774 4.6503e-05
17:1979564 A G 0.040132 1.2442e-05
17:1984540 G A 0.238059 1.6523e-06
17:1989428 C T 0.204159 -6.3681e-05
17:1990959 A C 1.304352 6.4182e-05
17:1994130 C T 0.182315 -1.0811e-06
17:2014311 G A 0.139393 9.4436e-05
17:2015058 G T 0.040335 -2.2086e-06
17:2016890 C T 0.038530 -1.7120e-05
17:2017079 A C 0.592569 3.8140e-05
17:2027644 T C 0.338017 2.3493e-05
17:2056647 C T 0.245569 -5.5110e-06
17:2082366 T C 0.034651 1.2166e-05
17:2084008 A G 0.595955 3.8729e-05
17:2090216 C A 0.070176 1.1869e-05
17:2092064 A G 0.629848 3.4669e-05
17:2092196 G A 0.040873 -2.9059e-05
17:2094807 A G 0.199831 1.0980e-05
17:2095712 A C 1.017992 -1.2655e-06
17:2117945 G A 0.707109 2.7782e-05
17:2124327 T C 1.920815 2.1309e-05
17:2124612 C G 0.043066 -2.3562e-05
17:2126504 C G 0.702080 2.4991e-05
17:2142502 C G 0.197655 1.7574e-05
17:2143460 T G 0.704083 3.5344e-05
17:2170581 T C 0.038275 -1.7179e-05
17:2202323 C T 0.084499 2.5590e-05
17:2202943 C T 0.555429 -4.4497e-05
17:2203025 G T 0.739295 -9.4391e-09
17:2203167 G T 0.605651 -3.5332e-05
17:2203175 G C 0.690994 -3.7771e-06
17:2203453 G A 1.246922 -4.4429e-05
17:2207425 T C 0.688719 5.3441e-06
17:2211416 A C 1.276487 -2.2099e-05
17:2213578 A G 0.035851 -2.3108e-06
17:2227655 T G 0.088168 -2.1309e-05
17:2236404 C T 0.214668 1.7451e-05
17:2237614 A G 0.488303 -2.0595e-05
17:2242417 G A 1.503031 6.3318e-06
17:2243721 G A 0.546049 -9.3277e-06
17:2247599 T C 0.072171 -1.7417e-05
17:2247736 C T 0.033927 -4.1341e-06
17:2248331 C A 0.228859 5.2802e-05
17:2252369 A G 0.103980 6.3714e-06
17:2254137 C T 0.109433 -4.4118e-06
17:2255138 C A 0.820071 2.2643e-05
17:2262703 T C 0.912023 2.0883e-05
17:2264163 T C 0.077077 -8.2352e-06
17:2266812 C T 0.912448 2.5098e-05
17:2268311 A G 0.918894 2.7065e-05
17:2275844 C T 0.185270 -3.5642e-06
17:2278685 T G 0.069261 -4.0213e-06
17:2280152 A G 0.044504 -6.2613e-05
17:2280934 C T 1.609775 3.3110e-05
17:2282779 A G 0.028025 -7.9030e-07
17:2284298 T C 0.030456 5.0306e-07
17:2285665 T C 0.090884 1.6736e-08
17:2292883 T C 0.387852 -5.5307e-05
17:2292916 C T 0.089803 3.1734e-05
17:2293420 G A 1.061193 5.0297e-05
17:2295405 T C 0.714412 2.1782e-05
17:2300929 A G 0.045289 -6.8819e-05
17:2301667 C A 0.028661 7.9133e-06
17:2302387 C T 0.670969 1.1717e-05
17:2307902 T C 0.110124 1.4345e-05
17:2309117 A G 0.578901 3.7760e-05
17:2310332 A G 0.103246 -1.1130e-05
17:2314024 A G 1.407663 9.6543e-06
17:2314074 C T 1.847039 2.9234e-06
17:2316938 C T 0.916177 3.0100e-05
17:2318177 G A 1.354418 8.9814e-06
17:2318550 C G 0.490683 -1.8192e-05
17:2320175 G A 0.507519 -3.3894e-06
17:2322216 C T 0.145115 -3.0345e-05
17:2323517 T C 0.157153 2.0316e-05
17:2332777 T C 1.325900 8.9970e-06
17:2337894 A G 0.256690 3.3363e-05
17:2349696 T C 0.043589 1.9167e-05
17:2355517 C A 0.191308 1.9673e-05
17:2359952 G A 0.200797 -4.7057e-05
17:2361562 T C 0.043358 5.3937e-06
17:2369872 T C 0.100125 -2.1033e-05
17:2372858 C A 0.049083 4.0364e-06
17:2377312 T C 0.498135 1.5292e-05
17:2385240 C T 1.233143 -1.8436e-05
17:2389494 G A 0.083561 2.4046e-05
17:2393441 C G 1.643032 -1.1504e-05
17:2399542 C T 0.110477 -1.4038e-05
17:2403991 A C 1.486868 -2.2834e-06
17:2411706 T C 0.154763 3.6935e-05
17:2427726 A C 1.860094 -4.9753e-06
17:2428508 T C 0.293867 1.9974e-06
17:2439010 T C 0.162491 -1.4459e-06
17:2445904 G A 0.373987 -1.0802e-05
17:2450624 C T 0.692952 9.7891e-06
17:2453471 G A 0.161736 -3.2815e-06
17:2457644 T C 0.050919 1.3592e-05
17:2464151 A G 0.040427 1.3043e-05
17:2464375 A G 0.233231 1.2227e-06
17:2474929 G A 0.976412 -1.0406e-05
17:2475739 T C 0.291970 -7.4530e-06
17:2483395 C T 0.026294 5.9022e-06
17:2492138 C G 0.297763 -1.3970e-05
17:2495140 A G 0.036966 1.0673e-05
17:2509165 C T 0.025499 2.2882e-06
17:2520420 G A 0.030653 1.6463e-05
17:2554288 A G 0.678618 -6.0989e-05
17:2559018 C T 0.067473 4.8848e-05
17:2559056 T C 0.502786 -2.5931e-06
17:2561868 T C 0.121931 -2.4686e-05
17:2563210 G A 1.298861 5.0051e-05
17:2574821 A G 1.003121 2.0894e-05
17:2575619 A G 0.073630 7.5124e-06
17:2586229 G A 1.834068 2.2075e-05
17:2589022 T C 0.648401 -1.4314e-05
17:2591940 C G 1.251220 -1.8669e-06
17:2600186 A G 0.216079 2.3400e-05
17:2608488 G A 1.240789 -2.9545e-06
17:2618181 C G 1.056811 7.7995e-06
17:2619416 C T 1.447379 -1.2507e-05
17:2624993 G T 0.159863 -3.4926e-05
17:2628962 A G 1.616034 2.3069e-05
17:2629084 A G 0.044742 -2.5466e-05
17:2630744 G T 0.115499 -2.0009e-06
17:2632819 A C 0.103137 1.2645e-05
17:2633324 A G 0.281040 5.2412e-06
17:2634348 T C 0.033872 -2.3553e-05
17:2635576 T C 0.024292 3.9064e-06
17:2638175 C A 0.066443 2.1676e-06
17:2638329 T C 0.046887 2.3624e-05
17:2641105 T C 0.979336 4.5517e-06
17:2641288 A C 0.157334 3.1667e-06
17:2646348 G A 0.808179 1.7003e-06
17:2654246 C T 0.450279 -3.0138e-06
17:2664026 A G 0.576542 3.0853e-05
17:2666380 C T 0.192501 5.7085e-06
17:2679179 G A 0.684575 1.6868e-05
17:2680722 A G 0.036463 -1.6090e-05
17:2681972 T C 0.251366 -2.1078e-05
17:2682167 C T 0.704423 3.7628e-05
17:2684169 C T 0.466255 -2.6370e-06
17:2692321 A G 0.739472 -1.7699e-06
17:2696336 T C 1.311811 2.3007e-06
17:2699159 T C 0.182349 7.5927e-06
17:2699935 C T 1.539671 -5.9344e-05
17:2700945 T C 0.047734 1.1359e-05
17:2701998 A G 0.505996 1.0705e-06
17:2703400 G C 0.304825 -2.4391e-05
17:2703907 C T 0.093410 -9.0862e-06
17:2705166 T C 1.688369 -1.5198e-06
17:2705324 G A 0.021490 9.7519e-06
17:2706547 T G 0.572190 3.9877e-05
17:2706593 C T 0.442885 -7.2922e-06
17:2707709 T C 1.247517 -1.0278e-06
17:2707991 G A 0.905903 -3.2221e-05
17:2714118 C T 0.974450 -8.0795e-06
17:2714251 G A 1.623126 -2.1723e-06
17:2714842 G T 0.299929 3.4337e-05
17:2715741 G T 0.165463 -4.0382e-05
17:2715814 T C 0.983164 -7.7228e-06
17:2719426 A G 0.176808 3.8002e-05
17:2730682 T C 0.344501 -2.5961e-05
17:2734137 A G 1.594561 4.8057e-06
17:2737057 A G 0.368571 1.3478e-05
17:2739061 C A 1.479168 1.2739e-05
17:2740724 A G 0.029133 3.9390e-06
17:2740799 T C 0.991222 -1.2101e-05
17:2745266 A G 0.208001 4.1491e-06
17:2752965 T G 0.057790 7.5173e-06
17:2753106 T C 0.034831 -2.0098e-06
17:2754856 G T 0.623303 -2.0556e-05
17:2756359 C A 1.660484 -1.6629e-05
17:2759665 A C 0.229315 1.8512e-05
17:2761119 T C 0.182098 -1.0812e-05
17:2761584 G A 0.096711 2.4034e-05
17:2761730 C A 0.026634 -1.8236e-06
17:2766970 G A 1.233408 9.4023e-06
17:2771443 A C 0.167479 1.6858e-05
17:2771512 T C 0.118861 -2.4599e-06
17:2775742 A G 1.015252 -1.4045e-05
17:2777685 A G 0.081701 -2.3980e-05
17:2778898 C T 0.425576 1.6559e-07
17:2780737 G T 0.112153 1.5457e-05
17:2781172 T G 0.025196 -2.2194e-05
17:2781510 G A 1.306314 -6.2868e-05
17:2786956 A G 0.442885 6.2082e-05
17:2788190 T C 1.145689 -1.0456e-05
17:2789173 A C 0.035273 1.1536e-06
17:2789787 C T 0.039676 -1.2761e-06
17:2792372 C T 0.036752 -6.2424e-06
17:2792503 C A 1.024669 -1.2844e-05
17:2793612 C T 0.408424 5.3623e-05
17:2794275 T C 0.551339 -1.1614e-04
17:2798270 C T 1.822934 -1.3789e-06
17:2798317 A G 0.707357 4.3995e-06
17:2798656 C A 0.411888 3.4957e-05
17:2804487 A G 0.082718 -2.9268e-05
17:2804858 T C 0.576698 -2.2603e-05
17:2808501 A G 0.021902 9.8146e-07
17:2809192 C T 0.865863 -1.0405e-05
17:2812445 G A 0.505798 3.8367e-07
17:2813402 C T 0.111650 -7.1461e-05
17:2815006 T G 1.750191 2.9676e-05
17:2819869 T C 0.187143 3.0902e-05
17:2822291 G A 0.228097 1.2714e-05
17:2823815 T C 0.130030 8.5403e-06
17:2824429 A G 0.369455 -3.8363e-05
17:2825605 C T 0.817113 -5.4315e-06
17:2831051 C T 1.771161 -6.7647e-06
17:2832220 T G 0.020861 2.5441e-06
17:2832984 T C 0.042229 -6.8726e-06
17:2835352 A G 1.099764 9.0255e-06
17:2835592 A G 0.126711 1.3364e-05
17:2840931 T C 0.287265 -2.1520e-05
17:2841595 A G 0.248711 1.2977e-06
17:2843998 G A 1.795732 -5.1866e-06
17:2846004 A G 0.680665 -2.1467e-05
17:2846682 C A 0.047407 -8.5701e-06
17:2847986 T C 0.046503 5.4921e-06
17:2849546 C T 0.036222 -1.7223e-05
17:2850739 G C 1.918030 5.2904e-06
17:2851323 C T 1.945637 -1.1132e-05
17:2852185 A G 0.041821 -1.2325e-05
17:2859307 T C 1.303812 -7.0675e-06
17:2861252 A G 0.049202 1.3378e-05
17:2864117 C T 0.213811 1.8116e-06
17:2865008 G A 0.500029 -5.9146e-06
17:2868484 A C 1.051103 2.0643e-06
17:2869541 G A 0.509572 -1.7257e-05
17:2870382 A G 0.263170 -5.5305e-06
17:2873802 C T 1.369734 -2.0158e-05
17:2877969 C A 0.477464 -1.6253e-05
17:2878222 C T 1.279193 3.0459e-06
17:2883588 A C 0.635712 -1.8174e-05
17:2888132 T C 0.053986 -2.9721e-05
17:2889663 G A 0.341866 1.9863e-05
17:2889709 A G 0.392326 3.7182e-06
17:2891612 T C 0.114020 1.8259e-05
17:2893021 T C 0.418947 1.4757e-05
17:2893576 G T 0.296488 7.7255e-06
17:2893665 G A 0.728558 -1.3718e-05
17:2898095 C T 0.151972 -3.6526e-05
17:2903224 G A 0.148739 -2.3722e-05
17:2903658 A G 0.102335 3.3692e-05
17:2906710 G A 0.190839 -9.4740e-06
17:2908162 A G 0.043599 -1.8909e-05
17:2910484 A G 0.369350 -8.5487e-06
17:2915589 C T 1.863470 -1.2209e-05
17:2918187 C T 1.397164 -1.6936e-05
17:2918561 C A 0.097181 -7.5642e-07
17:2918626 T C 0.394903 -6.2166e-06
17:2921603 G A 0.060877 1.0346e-05
17:2923767 G A 1.903074 -2.4913e-05
17:2929392 A G 0.853692 1.7003e-06
17:2931387 T C 0.161798 9.2606e-06
17:2931595 C T 0.025210 1.0415e-05
17:2933889 C G 0.155562 -2.2954e-05
17:2938080 T C 0.034457 -2.8546e-06
17:2938670 A G 0.061571 6.8371e-06
17:2939229 T C 0.043953 4.7953e-06
17:2939439 G A 0.224011 8.4284e-06
17:2939533 C T 0.031112 -4.2382e-06
17:2939582 A G 0.705769 -5.3814e-06
17:2939694 C T 0.152812 -1.9200e-05
17:2940061 G A 0.089164 -1.0131e-05
17:2940662 T C 0.133691 -1.4917e-05
17:2941209 A G 0.174384 -3.9011e-06
17:2942568 A G 0.843309 -4.2336e-05
17:2946528 G A 0.218847 2.6019e-05
17:2946940 A G 0.585888 -1.6767e-05
17:2947462 A G 0.438176 2.9967e-05
17:2953418 G A 0.783037 3.6686e-05
17:2965238 A T 0.257115 -2.6497e-06
17:2966154 A G 0.068248 -2.3980e-05
17:2980532 G A 0.195048 6.2525e-05
17:2985207 T C 1.108410 -2.1070e-05
17:2986267 G A 0.140205 2.1269e-05
17:2986283 T C 0.248197 3.7358e-06
17:2994231 A G 0.030024 -2.3218e-05
17:2995227 C T 0.035987 -5.4113e-06
17:2995253 A C 0.030870 1.3297e-06
17:2995572 A G 0.130217 -1.8403e-05
17:2996217 T C 0.141558 1.9667e-05
17:3005292 T G 0.022857 -8.3223e-06
17:3019725 C T 0.131509 -2.0987e-05
17:3020836 G T 0.034189 -2.9392e-05
17:3024951 C T 0.722418 -7.7799e-06
17:3027595 C A 0.061914 1.2202e-06
17:3029554 C T 0.236121 -2.6725e-08
17:3034349 A G 0.259274 1.0297e-05
17:3035106 G A 0.190067 6.1035e-06
17:3035300 T G 0.311658 1.9011e-05
17:3038006 T C 0.138169 -3.5603e-06
17:3048501 G A 0.053697 -2.7693e-06
17:3056999 A G 0.036314 1.3080e-05
17:3057413 C T 0.317050 1.5678e-05
17:3058494 T C 0.023785 7.2048e-07
17:3060524 C T 0.064297 2.0791e-05
17:3061943 T C 0.099554 2.1056e-05
17:3063414 C T 0.211656 3.0282e-05
17:3065034 G A 1.697055 -2.4550e-05
17:3066630 A G 0.025747 3.7762e-05
17:3070476 C A 1.833891 -9.6154e-06
17:3087577 A C 0.762261 1.3680e-05
17:3087812 T C 0.371665 4.4744e-06
17:3087992 T C 0.145210 2.3094e-05
17:3093878 G A 0.558485 -1.4207e-05
17:3099720 G A 0.039792 -1.4325e-06
17:3101590 T C 0.512139 -7.7192e-06
17:3101691 T G 0.750895 7.3996e-06
17:3102110 A G 1.878701 -8.7966e-06
17:3102532 T G 0.153692 -1.3673e-07
17:3112187 C A 0.579656 2.6288e-05
17:3119008 C T 1.844846 -3.6554e-06
17:3119297 A G 0.133123 -2.5720e-05
17:3119611 A G 0.142884 -7.4930e-06
17:3119673 G A 0.598226 -1.1190e-05
17:3119767 T C 0.989365 -6.0711e-06
17:3133481 G A 0.619386 2.2135e-06
17:3159496 G A 0.515382 -2.6041e-06
17:3162280 C T 1.088970 -3.9321e-06
17:3165109 A G 0.038139 1.1480e-05
17:3171043 C A 0.059976 -4.2140e-07
17:3171902 A G 0.066215 -1.5970e-06
17:3179711 T A 1.133854 -1.6855e-05
17:3181284 A C 0.042365 1.5389e-05
17:3182396 C A 1.380624 1.4162e-06
17:3183985 C T 0.212931 -8.7898e-06
17:3185299 G A 0.120177 -1.7504e-06
17:3185908 C G 0.061989 2.2226e-05
17:3195503 T C 1.103229 2.5263e-06
17:3196819 G T 0.204435 -9.6945e-06
17:3199177 C T 0.034185 6.2551e-06
17:3205886 C T 1.104572 -2.3843e-05
17:3213690 C T 0.258988 -1.2528e-05
17:3213962 G A 0.161587 1.4764e-06
17:3214106 A C 0.177784 -6.9343e-06
17:3214181 G T 0.803174 -1.7942e-05
17:3214314 A G 0.126524 -2.2148e-05
17:3220544 A G 1.104545 -2.4198e-05
17:3239867 A C 0.126280 -2.2718e-05
17:3250364 C G 0.044796 -1.6116e-05
17:3262503 C T 0.040121 -1.6867e-05
17:3268520 C T 0.792288 -2.1067e-05
17:3287473 C G 0.048682 2.9949e-05
17:3288007 G A 0.025669 -3.9224e-07
17:3298084 G A 0.757283 -3.7031e-05
17:3301278 T C 0.068598 5.5305e-06
17:3303409 C T 0.120772 5.4588e-06
17:3304813 T C 0.044459 -1.5438e-05
17:3318050 T C 0.524266 -3.3266e-05
17:3321582 T C 1.105055 1.9179e-05
17:3322492 T C 0.341964 8.4395e-06
17:3324720 G A 0.026845 5.6672e-06
17:3324810 G A 0.446176 -2.0341e-05
17:3340445 T C 1.856116 1.0556e-05
17:3342315 A G 0.418749 -2.0501e-05
17:3343748 T C 0.041563 -2.6565e-05
17:3344802 G A 1.368840 1.6577e-05
17:3350852 G T 0.055472 -2.9405e-05
17:3352331 T C 0.386318 2.6245e-06
17:3352438 G C 0.026461 -6.4146e-06
17:3373024 A G 1.787922 7.6439e-08
17:3376128 G A 0.024822 1.4095e-06
17:3376682 A G 1.096817 4.2907e-06
17:3387899 T C 1.528302 3.1369e-06
17:3390008 T G 1.855596 -1.1544e-06
17:3393068 C T 0.322279 -9.2176e-06
17:3393444 G A 1.737377 -5.4875e-06
17:3393604 C T 0.430928 -1.9495e-05
17:3393962 C T 1.053483 -1.2587e-05
17:3394299 A C 1.713864 2.6989e-07
17:3396397 C T 1.136061 1.4611e-05
17:3397969 A G 1.814071 -2.9734e-06
17:3399695 T C 0.537379 -3.7212e-06
17:3407617 C A 0.585562 -5.3353e-06
17:3408142 T C 1.965261 2.5470e-05
17:3412305 T C 1.297478 4.0093e-06
17:3414482 C T 0.040254 5.3827e-06
17:3418458 G A 1.624476 -1.7594e-05
17:3418598 A G 1.777043 2.9316e-06
17:3419524 A G 0.323014 6.4597e-06
17:3419689 T C 1.426515 9.5931e-06
17:3420993 A G 0.128099 3.3152e-06
17:3423439 C T 0.971533 -7.7443e-06
17:3423548 A G 0.539001 -8.7619e-06
17:3424183 G A 1.973866 3.6379e-06
17:3427458 A G 0.045476 7.5841e-06
17:3427705 G C 0.063509 1.6894e-05
17:3428176 A G 0.511116 -9.2378e-06
17:3429303 G A 0.942737 3.1124e-07
17:3430665 T C 0.247442 1.4294e-05
17:3433543 G A 0.254871 1.2284e-05
17:3434504 T C 0.963602 3.5214e-06
17:3434834 A G 0.037102 -3.5673e-06
17:3435062 G A 0.096912 -5.0923e-06
17:3435691 T C 1.196051 1.1908e-05
17:3440229 T G 1.712018 -1.4479e-05
17:3443142 T G 0.045626 -6.8731e-06
17:3444243 T C 1.048651 1.3190e-05
17:3446885 C T 0.809018 2.4056e-06
17:3448722 A G 0.728201 -1.7007e-05
17:3451154 A G 1.186310 -1.0755e-05
17:3451254 A G 0.301064 1.9759e-05
17:3451747 T C 0.404990 2.2226e-05
17:3454817 T C 0.053802 -5.2481e-07
17:3457075 G A 0.076221 8.7063e-06
17:3457259 G A 0.764630 1.0779e-05
17:3457432 C T 0.032468 -2.2463e-05
17:3460023 C T 0.737119 5.9665e-06
17:3464190 A G 0.434729 5.4865e-06
17:3466596 G A 0.682970 -1.5441e-05
17:3472871 C T 0.867947 1.8530e-05
17:3476990 A G 0.098853 -3.6260e-06
17:3477910 A G 0.120187 1.5834e-05
17:3480447 C T 0.745075 1.3501e-05
17:3480910 G A 0.100183 -3.1278e-06
17:3483421 T C 0.683133 2.7364e-05
17:3484364 A G 0.037327 1.3329e-05
17:3484368 A G 0.879398 1.2146e-05
17:3486702 A G 0.699286 1.7888e-05
17:3492998 A G 1.286863 -2.0240e-05
17:3493200 G C 1.523586 -2.9695e-05
17:3494361 A G 0.231477 4.6474e-07
17:3494868 G A 1.251373 2.1737e-06
17:3495391 C T 0.076901 1.3796e-05
17:3498316 G A 0.553199 -7.0164e-05
17:3499068 T G 1.644419 4.4304e-06
17:3505233 T C 0.544077 3.7517e-05
17:3509832 T C 0.898393 -3.5939e-05
17:3511955 T C 0.168465 1.2979e-05
17:3512087 T C 0.023292 -2.2625e-07
17:3514902 C T 0.207549 1.2815e-05
17:3519954 T G 1.163661 -2.4319e-05
17:3526637 T C 0.206189 2.0385e-05
17:3528614 T C 0.954174 -3.9466e-05
17:3529529 A G 0.733726 9.1891e-05
17:3530633 A G 0.778899 -4.1243e-05
17:3531490 A G 0.438128 -1.0185e-05
17:3533213 A G 0.146237 -5.2709e-06
17:3535755 C T 0.419069 9.7708e-06
17:3542485 T C 0.146223 -9.9642e-06
17:3554059 A G 1.037704 -1.4856e-06
17:3561396 T C 1.926037 1.0956e-05
17:3563963 G C 0.512935 8.3107e-06
17:3564378 T C 0.433273 -6.3938e-06
17:3565103 G A 1.286945 -1.6789e-05
17:3565328 G A 0.059711 4.3230e-06
17:3565790 A G 0.031877 1.5889e-06
17:3568401 A G 0.093631 2.7589e-05
17:3569570 T C 1.778216 3.8309e-06
17:3571863 A G 0.054159 6.7472e-06
17:3572239 T C 0.059300 -1.9861e-05
17:3573602 A G 0.131087 1.4303e-05
17:3575169 T G 0.033879 -6.3643e-06
17:3576181 T C 0.031309 1.0698e-05
17:3576724 T C 0.042892 -5.5099e-05
17:3579767 T G 0.772049 8.3288e-06
17:3585777 G C 1.059997 -3.5791e-06
17:3587055 A C 0.148953 -1.0915e-05
17:3594521 G T 0.267920 -2.1420e-05
17:3597357 T C 0.174119 6.8922e-06
17:3598018 C T 1.598515 -3.4654e-05
17:3598381 A G 0.045901 -3.5654e-06
17:3599044 T C 0.606834 5.0944e-06
17:3606117 C T 0.036133 -7.2896e-06
17:3606192 A G 1.044725 -1.5274e-05
17:3606981 C T 0.051772 -4.6542e-05
17:3607831 G A 1.258376 -3.5365e-05
17:3617861 C T 1.015418 -1.8835e-05
17:3620486 C T 0.066650 -3.0091e-05
17:3626816 A G 0.666307 5.5123e-05
17:3627663 A G 0.035147 2.1737e-05
17:3628362 C T 1.098894 -2.6319e-05
17:3630550 T C 0.130155 -1.0645e-05
17:3631241 G A 0.439179 -3.9458e-05
17:3632592 T C 0.656135 6.1409e-06
17:3632836 A G 0.687335 5.4045e-06
17:3635592 G A 0.041301 1.8028e-05
17:3635740 G C 0.097986 3.3042e-06
17:3636632 A G 0.136591 4.7570e-05
17:3637334 T C 1.393444 -1.7689e-05
17:3638939 A G 0.089939 -9.9698e-06
17:3640002 C T 1.042008 -5.9675e-05
17:3640880 A G 0.147896 -1.8803e-05
17:3643537 A G 0.063954 -1.1236e-05
17:3645537 G A 0.157636 -3.1358e-05
17:3648532 G T 0.238603 7.7033e-07
17:3649214 A G 1.607375 -2.4675e-06
17:3654006 G A 0.171909 -4.1240e-05
17:3654980 G A 0.191906 -3.3316e-05
17:3657175 C T 1.648448 5.5971e-06
17:3658060 A G 0.031544 1.5552e-06
17:3661052 A G 0.050263 -7.9865e-06
17:3664273 G A 0.102726 -4.5110e-06
17:3664975 G A 1.457592 1.7100e-05
17:3670822 C T 0.165218 -1.4876e-05
17:3676342 A G 0.369890 -1.2941e-05
17:3686109 A G 0.158309 -1.1499e-05
17:3686168 T C 0.040594 -2.4050e-06
17:3689826 T C 0.887398 -3.3089e-06
17:3693400 G C 0.977728 -1.1776e-06
17:3694554 T C 0.044983 2.6104e-05
17:3695981 A G 0.342794 1.3953e-05
17:3699068 T C 1.486192 -7.5136e-06
17:3700119 T C 0.060687 5.8621e-06
17:3703782 T C 0.168743 -4.3885e-06
17:3705526 T C 1.008663 -2.1794e-05
17:3708034 A G 1.026865 8.2423e-06
17:3709915 A G 0.024771 7.0314e-06
17:3713092 A G 0.037976 3.0219e-06
17:3718106 C T 0.627277 1.8586e-05
17:3723610 C T 0.503833 1.4935e-05
17:3725986 C T 0.087001 2.2039e-06
17:3726827 A G 0.960793 7.9359e-06
17:3730663 T C 0.240908 1.1592e-05
17:3733847 T C 0.062309 6.3875e-07
17:3737151 C A 0.024720 3.0893e-06
17:3738759 A G 0.087141 5.0084e-06
17:3739530 T C 0.478284 1.8708e-05
17:3743892 T C 0.037551 2.9792e-06
17:3747375 T C 0.065130 1.8680e-05
17:3760551 G T 0.033832 -3.8417e-06
17:3761120 T C 0.405633 -4.0238e-05
17:3762271 C T 0.490860 6.8811e-06
17:3766380 A G 0.760017 -1.7134e-05
17:3769407 T C 0.685703 -2.5599e-05
17:3771261 G A 0.069741 -1.6443e-05
17:3773302 G A 0.037915 9.0489e-06
17:3773406 G A 0.817430 -1.0702e-05
17:3774014 G A 0.128258 3.3563e-05
17:3774037 A G 0.050137 -1.2436e-05
17:3775848 C T 0.920359 2.2027e-05
17:3776867 T C 0.920839 2.0422e-05
17:3776976 G A 1.697249 2.0043e-05
17:3777282 A G 0.079767 1.1138e-05
17:3783872 C T 0.798367 -3.3324e-06
17:3784367 T C 0.031527 -1.3624e-05
17:3786907 A G 0.714082 -1.5787e-05
17:3787726 A G 0.141232 -1.4251e-05
17:3788099 A G 0.143197 3.7621e-05
17:3790498 A G 0.313586 4.3652e-06
17:3793198 G A 1.076646 -8.9212e-06
17:3793303 G A 1.075894 -1.2961e-05
17:3793409 C G 0.033342 8.6637e-06
17:3793472 T C 0.574849 -5.6270e-06
17:3797144 G C 0.031952 3.3009e-05
17:3800118 A G 0.021286 1.7909e-05
17:3803936 T C 0.180663 -7.5977e-07
17:3804073 G A 0.471365 7.9484e-06
17:3808032 G A 0.772708 -1.8034e-05
17:3809859 T G 0.036589 -2.2710e-05
17:3810390 T G 0.058905 2.6486e-06
17:3811533 T C 0.613134 -2.6545e-05
17:3817178 T C 0.394553 2.0083e-05
17:3817609 A G 0.485100 1.7410e-05
17:3817903 G C 0.177705 -5.3504e-06
17:3818788 A G 1.236165 -2.3097e-05
17:3821840 C T 1.453349 -2.9720e-05
17:3821919 T C 1.349974 -2.9692e-05
17:3821953 C T 0.921451 -7.5885e-05
17:3825490 C T 1.365280 3.6383e-05
17:3827502 G T 1.930389 1.2191e-05
17:3828086 G C 0.317224 -1.8196e-05
17:3828091 A G 0.128455 1.9727e-05
17:3828702 C T 0.743412 6.5687e-07
17:3835885 T C 0.026104 4.7652e-06
17:3837061 A G 0.111269 -5.6084e-07
17:3838626 C T 0.214451 -1.0051e-05
17:3838816 G A 0.051973 -2.9656e-06
17:3840506 C T 0.153101 -7.1018e-06
17:3840540 T C 0.358980 -8.4813e-06
17:3840928 G A 0.359909 -7.3668e-06
17:3844345 A G 0.051949 -2.2847e-07
17:3844787 G C 0.504479 7.0582e-07
17:3848013 C A 0.887949 -2.2364e-06
17:3849230 T C 0.036874 3.4310e-06
17:3851451 T C 0.486940 5.9812e-06
17:3859936 T C 0.392646 -5.8708e-06
17:3860393 T C 0.024404 5.6009e-06
17:3863352 G A 0.142561 -2.0933e-05
17:3864442 A G 0.301697 4.6151e-06
17:3868171 C T 0.178256 -7.0125e-06
17:3870462 T C 0.040492 -4.5917e-06
17:3871591 A G 0.380518 -7.6407e-06
17:3876037 G A 0.520469 1.2931e-05
17:3881293 T C 0.357342 -2.8851e-05
17:3881345 T C 1.050766 -1.8275e-05
17:3886083 C T 1.967923 -1.4598e-06
17:3903734 T C 0.140314 5.4760e-06
17:3915151 C G 0.752840 -2.8011e-05
17:3915612 A G 0.069989 3.2833e-06
17:3918246 A G 0.024904 -1.9587e-06
17:3926110 G C 0.109529 -1.3221e-05
17:3928080 A G 0.128523 6.4383e-06
17:3938972 C A 0.049008 -2.7742e-06
17:3939632 C T 0.423166 -1.4806e-05
17:3940179 A G 0.038809 -1.1575e-06
17:3947533 A G 0.268304 8.8289e-06
17:3947588 T C 0.102467 2.9624e-05
17:3947644 C T 0.805595 -1.6610e-05
17:3951975 A C 0.997066 -8.5890e-06
17:3952474 G T 0.420640 -3.8420e-05
17:3953102 G A 0.780208 -2.5363e-05
17:3956320 T C 0.062336 -3.4190e-05
17:3958105 G T 0.785685 -2.3504e-05
17:3964669 A G 0.051504 7.1213e-06
17:3972784 A G 0.382436 -3.2666e-05
17:3981290 G A 0.129513 -1.4984e-05
17:3982937 C A 0.206097 1.4743e-05
17:3983292 T C 0.022551 8.3607e-06
17:3994170 C T 1.222824 1.9506e-05
17:3995572 C T 0.030384 -1.9437e-05
17:3996470 G A 0.347611 -2.1254e-05
17:4002363 A C 0.028637 3.7609e-06
17:4003896 A G 0.036164 1.0387e-06
17:4004590 C T 0.039244 -4.6557e-06
17:4004714 A G 0.023469 -1.0500e-05
17:4009653 G T 0.069329 3.2181e-06
17:4023347 T C 0.072103 -1.6460e-05
17:4028339 A G 0.032662 1.8533e-05
17:4028546 T C 0.144985 4.7887e-06
17:4038175 C A 0.037106 -1.5343e-06
17:4041685 A G 0.031530 -1.0033e-05
17:4043868 A G 0.282280 1.8898e-05
17:4052449 G T 0.050589 -3.3437e-05
17:4055828 G A 0.278983 2.2702e-05
17:4058337 A G 1.570881 -4.5009e-06
17:4060233 A G 0.031584 1.0013e-05
17:4061635 G C 0.136537 -1.2392e-05
17:4065304 T C 0.101447 2.2324e-06
17:4066404 T C 1.179980 8.9997e-06
17:4067415 G C 0.171399 3.2722e-07
17:4069900 A G 0.127786 2.5751e-06
17:4077540 A C 0.079104 -1.3702e-05
17:4080698 A G 0.022854 8.5610e-06
17:4081423 C A 0.140793 -7.2482e-06
17:4090202 G A 0.030741 1.9211e-05
17:4093430 G A 0.057790 2.0745e-05
17:4099519 A G 1.969330 -1.4455e-05
17:4105059 G A 0.096807 -8.3946e-06
17:4141536 A G 1.202966 1.7311e-05
17:4151820 C T 0.054156 3.4307e-05
17:4151867 A G 0.029283 1.5424e-05
17:4156190 C T 0.171858 -1.5938e-06
17:4157057 G A 0.766041 -7.7917e-06
17:4167867 A G 0.036749 -4.1793e-06
17:4168656 G A 0.242662 -1.2205e-05
17:4181636 A G 0.983688 1.4756e-05
17:4188866 C T 0.164262 1.0423e-05
17:4191295 C T 0.080685 -5.2521e-06
17:4200647 C T 0.068646 -3.4897e-05
17:4205445 C T 1.358280 1.0157e-05
17:4216210 T C 0.068391 -1.5233e-05
17:4217151 T C 0.054713 -3.5883e-05
17:4217345 T C 0.038115 4.2859e-06
17:4217707 G A 0.104313 5.8777e-06
17:4225075 C T 0.043834 9.9541e-06
17:4227394 C T 0.038996 1.3312e-05
17:4228947 G T 0.089602 1.0930e-05
17:4231383 A G 0.030901 1.8324e-05
17:4246296 T C 0.024645 -1.3425e-05
17:4254687 A G 0.048556 -5.7743e-06
17:4266739 C A 0.635043 -6.5305e-06
17:4273483 T C 0.477682 -1.3673e-05
17:4278664 T C 0.670367 -1.3543e-05
17:4285389 T G 0.047132 9.1021e-06
17:4285535 T G 0.020263 -4.7900e-08
17:4289767 A G 0.035770 -7.8778e-06
17:4298387 C G 0.331136 -1.2581e-05
17:4305660 T C 0.068030 -3.9470e-06
17:4307550 A G 0.032411 -1.3431e-05
17:4309077 T C 1.076064 1.0810e-05
17:4309214 T C 0.054435 -9.7696e-06
17:4310639 T C 0.838906 1.7456e-05
17:4312892 C T 0.085274 3.3532e-06
17:4315506 T C 0.750249 1.4706e-05
17:4316478 A G 0.292810 -7.4940e-06
17:4319606 A C 0.964819 5.2012e-06
17:4320515 T C 0.034495 -1.2075e-05
17:4320544 G A 0.565193 9.4365e-06
17:4323336 C T 0.488024 1.2626e-05
17:4323989 C G 0.819891 -1.0109e-07
17:4324035 C A 0.376734 -2.4256e-05
17:4324134 T C 0.150809 2.1670e-05
17:4324361 T C 0.751578 1.5423e-05
17:4326156 T G 0.306079 -5.6446e-06
17:4326360 A G 1.533782 2.7037e-05
17:4330974 T C 0.166374 1.2887e-05
17:4334321 A G 0.144696 -1.6312e-05
17:4337283 A G 0.358260 5.6731e-06
17:4337412 G C 0.519377 2.1211e-05
17:4338964 T C 0.657424 -3.7402e-06
17:4339554 G C 0.427606 5.7217e-06
17:4343187 C T 0.167251 -3.4876e-06
17:4343525 A G 0.028766 5.4322e-06
17:4346955 C A 0.176230 -5.9556e-06
17:4347022 A G 0.067391 4.7816e-06
17:4349132 C T 0.716115 -3.5133e-06
17:4349200 A G 0.300898 3.4555e-05
17:4349508 A G 0.336582 -8.4284e-07
17:4351396 T C 1.785060 -5.9491e-06
17:4351998 T C 0.306287 7.4384e-06
17:4354257 A G 1.238766 -4.0062e-06
17:4354293 C G 0.329803 2.8446e-05
17:4356375 T G 0.727984 -1.3302e-05
17:4363315 A G 0.137220 -2.6516e-05
17:4369555 A G 0.023806 7.4617e-06
17:4370323 A G 0.171133 -1.9554e-05
17:4370833 G A 0.367783 5.9954e-07
17:4371665 G A 0.123635 -2.6460e-06
17:4377095 A G 1.238168 9.8175e-06
17:4379585 A G 0.083656 4.9112e-07
17:4379847 A G 0.293252 -2.1592e-05
17:4380308 T C 0.700567 -2.3060e-06
17:4382185 T C 0.038666 6.0574e-06
17:4383364 C T 0.027243 -3.8195e-06
17:4384824 A G 0.041291 -1.8428e-05
17:4385099 T C 1.031238 2.8767e-05
17:4385503 T C 0.657478 3.5340e-05
17:4385616 A G 0.666484 2.4273e-05
17:4387218 A G 0.048893 6.7561e-06
17:4388610 G A 0.090707 -1.6066e-06
17:4390143 A C 0.054489 8.6231e-07
17:4390529 T C 0.377200 -2.3265e-05
17:4392669 G C 0.578225 -3.8994e-05
17:4396110 G A 0.981070 -2.6127e-05
17:4398442 G A 1.671360 -2.9500e-06
17:4400333 A G 1.380892 1.7096e-05
17:4400846 C A 1.076805 -1.7944e-06
17:4404070 T C 0.122523 -9.1737e-06
17:4404141 A G 1.911972 -3.5023e-06
17:4404575 T C 0.040264 -1.9087e-05
17:4406205 A G 0.345092 9.0323e-06
17:4406973 A G 0.261378 4.3317e-06
17:4407712 G A 0.179592 2.4388e-06
17:4415826 C A 0.596067 -2.1019e-05
17:4416980 A G 0.776604 -1.8363e-05
17:4419742 A G 0.065804 6.3088e-06
17:4419941 C T 0.078434 3.4728e-06
17:4422129 T C 0.520302 -1.5609e-05
17:4422543 T C 0.077264 9.3163e-06
17:4426379 A G 1.900654 -2.0141e-07
17:4427364 A G 1.269490 1.1854e-05
17:4429147 A G 0.440478 2.2529e-05
17:4430209 C T 0.178708 -4.2478e-06
17:4433600 T G 0.462287 -8.9780e-06
17:4434345 T C 0.057675 -2.4244e-05
17:4435235 G A 0.108815 -1.1671e-05
17:4436931 A G 0.024227 -2.4127e-06
17:4441885 G C 0.788276 -7.1794e-06
17:4444164 A G 0.376755 5.7638e-06
17:4445085 A G 0.066167 1.5923e-05
17:4447183 C T 1.457235 -4.1680e-05
17:4448104 T C 0.029782 1.7447e-05
17:4448236 T C 0.059694 1.3994e-06
17:4448389 T G 0.025097 2.2533e-06
17:4450823 T G 0.453407 3.1353e-06
17:4451576 C T 0.024319 3.7551e-06
17:4453815 T C 0.373229 -1.0546e-06
17:4455162 A G 0.031217 1.5580e-05
17:4455266 T G 0.044823 2.1043e-05
17:4457571 T C 0.073637 -7.2769e-06
17:4457617 A G 0.093937 -1.1577e-05
17:4458302 A C 1.576637 9.2380e-06
17:4458515 T G 0.062873 -3.3913e-05
17:4458598 C G 0.466343 7.9259e-06
17:4458635 T C 0.045439 2.5905e-06
17:4458790 A G 0.118535 3.2279e-05
17:4459209 A C 0.387709 6.3995e-06
17:4459400 C T 0.044714 -1.5087e-05
17:4461748 A G 0.768421 4.2590e-05
17:4463023 A G 1.501338 -7.0054e-06
17:4463699 A G 0.575508 1.8141e-06
17:4465753 C T 0.060490 -1.6156e-05
17:4470589 G A 0.289668 -4.5291e-05
17:4475570 G A 1.567893 -1.7482e-05
17:4476486 A G 0.020773 4.3932e-06
17:4479159 T C 1.266189 1.9166e-05
17:4479650 A G 0.287897 -4.3891e-05
17:4483105 A G 0.290634 -1.3962e-05
17:4483518 T C 0.020617 1.1816e-06
17:4493626 T C 0.353932 4.1365e-05
17:4495210 T C 1.410512 -4.9466e-05
17:4495740 A G 0.576049 4.3130e-05
17:4496810 A G 0.038078 4.6569e-06
17:4498611 A G 0.578555 3.1124e-05
17:4498641 G A 0.309625 -1.6883e-05
17:4501553 A G 0.196010 -1.1101e-05
17:4502386 A G 0.089422 -8.9183e-06
17:4502875 C T 0.031632 -2.2914e-05
17:4506873 A G 0.372073 -2.6869e-05
17:4508276 G T 0.321766 4.7905e-06
17:4508919 A G 0.921726 -6.0322e-06
17:4510526 T C 0.131995 1.8301e-05
17:4512492 A G 1.756318 -1.1558e-05
17:4519139 C T 0.664125 1.3445e-05
17:4521099 G A 1.415526 1.6793e-05
17:4528838 G A 0.364288 -4.4233e-06
17:4531882 C T 0.321844 1.2312e-05
17:4535314 A G 0.042348 -3.9314e-06
17:4536241 C T 0.234489 1.8186e-06
17:4539392 T C 1.054312 -2.8474e-06
17:4545163 G C 0.430928 1.6987e-05
17:4545581 T C 1.496072 -1.4026e-05
17:4549474 A G 0.032383 1.3875e-05
17:4557860 T C 0.311431 -2.9688e-06
17:4558850 T C 0.079733 4.2386e-06
17:4559033 T C 0.071206 3.0016e-06
17:4566769 A G 0.086321 -4.1099e-06
17:4567798 A G 1.493811 -4.1417e-06
17:4574751 A T 0.488636 -4.0161e-06
17:4580579 G A 0.102355 1.7929e-05
17:4585821 A G 0.080287 -1.9596e-05
17:4608622 C T 1.396253 -1.0759e-05
17:4614597 T C 0.228679 2.5531e-05
17:4615519 C A 0.131073 1.0532e-06
17:4619091 T C 0.175448 6.9412e-06
17:4620897 G A 0.480980 -1.9494e-06
17:4625958 C T 0.482391 7.0160e-06
17:4626173 G A 0.118004 -6.9744e-06
17:4626247 G A 0.057134 2.1755e-05
17:4626318 G T 0.491890 -3.0251e-08
17:4626354 C A 1.675572 -1.8048e-06
17:4630462 T C 1.553002 6.6188e-06
17:4631266 G A 0.145278 -1.3610e-05
17:4637698 A G 0.260372 1.7181e-05
17:4637886 A G 0.692540 1.0481e-05
17:4638010 G T 1.301353 -1.4941e-05
17:4639597 T G 0.852733 -7.1939e-06
17:4642815 T C 0.466017 -5.4179e-06
17:4645324 C T 0.878028 4.9799e-05
17:4647002 G A 1.266651 1.5972e-05
17:4647044 T C 0.255174 -7.0402e-06
17:4649787 T C 0.084574 3.9436e-06
17:4652156 A G 0.133623 -1.9676e-05
17:4652342 A G 1.189054 1.5235e-05
17:4653555 T C 0.423390 -5.7139e-06
17:4658675 T C 0.063672 -4.5331e-08
17:4659093 A G 0.551540 -1.9752e-05
17:4661236 C T 0.222957 -1.7803e-05
17:4662483 C T 1.499199 2.1634e-05
17:4670182 T C 0.080348 2.9334e-06
17:4670972 C G 0.727630 3.3049e-05
17:4673185 G A 0.121693 -1.6606e-05
17:4675595 A G 0.141813 -1.2875e-05
17:4677083 A G 0.342002 -1.1409e-05
17:4678855 G T 1.265938 5.9882e-06
17:4683035 C G 0.074878 -9.2896e-06
17:4686414 C A 0.779120 2.7961e-05
17:4686700 G A 0.779923 3.0362e-05
17:4689313 C G 0.219748 -8.4753e-06
17:4689572 C T 1.065059 1.5843e-05
17:4693054 A G 0.950196 -1.2698e-05
17:4699552 A G 0.905349 1.1016e-05
17:4700993 G C 0.022860 -1.1584e-05
17:4701402 T C 0.082779 7.0833e-06
17:4702206 A C 0.132712 -4.4867e-05
17:4704287 T C 0.032417 -1.1526e-05
17:4704940 C T 0.165993 -3.9498e-05
17:4706109 C T 0.276436 1.0924e-05
17:4712395 T A 0.541238 -1.4181e-06
17:4712617 T C 0.144656 1.5789e-05
17:4714471 C T 0.053884 1.1892e-05
17:4717444 A G 0.047489 3.8436e-06
17:4718776 A G 1.456933 -1.2838e-06
17:4720131 G C 0.891685 -8.9545e-06
17:4720469 T C 0.979043 4.6913e-06
17:4721376 G A 0.281628 8.1778e-06
17:4722606 A G 0.638793 -4.6652e-06
17:4722698 G C 0.147831 -1.4807e-05
17:4722876 A G 0.320610 2.1002e-05
17:4726143 G T 0.026899 1.1883e-05
17:4739023 A G 0.043331 9.7672e-06
17:4740747 T G 0.035946 -5.9705e-06
17:4742944 G A 0.191118 -3.3770e-06
17:4742975 G A 0.031761 -5.5727e-05
17:4744683 G A 0.091306 -1.3773e-05
17:4749936 C T 0.373471 -1.4648e-05
17:4752260 A G 1.140487 2.8535e-05
17:4760031 G C 0.185260 -4.1725e-07
17:4761395 C T 0.087114 -2.1620e-05
17:4762035 C A 0.184910 -3.9697e-06
17:4764359 T C 1.508807 1.1630e-05
17:4765424 G A 0.043457 7.2848e-06
17:4769810 A G 0.119334 2.4022e-06
17:4785847 A T 1.690885 1.0706e-05
17:4787720 T C 0.086145 -1.4100e-05
17:4787781 A C 0.020572 -1.9247e-06
17:4788323 T C 0.071777 2.7780e-05
17:4793052 T C 0.166636 6.2048e-06
17:4794143 G A 0.082612 -2.3698e-05
17:4796274 C T 0.746883 -5.5503e-06
17:4796286 T C 0.712960 -4.6340e-06
17:4796712 A G 0.027889 6.9359e-06
17:4797305 A G 0.147909 7.2216e-06
17:4797910 A G 0.051456 -1.6267e-06
17:4799236 T C 0.236529 -9.9272e-07
17:4799289 T C 0.075170 1.3525e-06
17:4805389 A G 0.180949 -2.4373e-06
17:4807995 T C 1.721578 -2.6983e-06
17:4809616 G A 0.120840 -1.5059e-05
17:4811545 G C 0.477865 -1.2147e-05
17:4824147 T C 0.024662 6.5918e-06
17:4829817 T G 0.181435 1.5934e-06
17:4831790 A G 0.659511 -7.4725e-06
17:4834209 T G 0.358443 -6.1529e-06
17:4835895 C T 0.244835 -4.8586e-06
17:4836381 T C 0.146845 -6.3393e-06
17:4836673 T C 0.084438 -9.0211e-06
17:4839149 T C 1.191179 1.1046e-05
17:4844881 C T 1.643304 5.0350e-06
17:4847443 C T 1.644215 6.3745e-06
17:4856376 G A 1.407873 6.5670e-06
17:4856580 C T 1.162835 2.1369e-05
17:4862962 A G 0.081208 -1.7186e-05
17:4874215 C T 1.632156 3.0979e-06
17:4875628 G A 0.130050 -1.2780e-05
17:4883045 T C 0.035719 -5.1528e-06
17:4883588 A G 0.026910 -4.4947e-06
17:4883818 G C 1.622463 3.5135e-06
17:4888017 C T 0.072811 -1.9127e-05
17:4891956 A G 1.083129 1.3683e-05
17:4892176 G C 0.250499 -2.8619e-06
17:4893357 C G 1.462002 4.0627e-06
17:4901853 G C 0.088715 6.5339e-06
17:4901982 T C 0.074296 1.4765e-05
17:4908721 G A 0.128306 -2.0083e-05
17:4911239 C T 0.085380 1.8581e-05
17:4911827 T C 0.311373 1.7419e-07
17:4918458 A C 0.548306 -4.0128e-06
17:4933132 A C 0.051820 -6.4512e-06
17:4936898 T C 0.340795 -8.2952e-06
17:4937575 C T 1.915742 -1.7597e-06
17:4946325 A G 1.343484 1.6207e-06
17:4948344 A G 0.028375 -8.4211e-07
17:4953756 A G 0.232827 -1.3234e-05
17:4955206 T G 1.835098 -1.5572e-05
17:4955726 T C 0.035127 1.2712e-05
17:4961242 G A 1.367089 3.2988e-05
17:4965589 A T 1.343671 2.4936e-05
17:4969358 G A 1.040580 -2.7742e-05
17:4973051 A C 0.099135 -3.6958e-07
17:4980381 A G 0.270435 -2.6084e-05
17:4981278 A G 0.046292 4.2931e-06
17:4987930 T C 0.989359 3.1540e-05
17:4992172 T G 0.271279 -2.7078e-05
17:4992282 C T 0.101478 -2.6531e-05
17:4997176 T C 0.120734 2.0626e-05
17:5000001 A G 0.108611 3.7380e-06
17:5006447 A T 0.025485 1.4009e-05
17:5014368 A T 0.208664 1.4801e-05
17:5022639 G C 0.918217 2.0786e-05
17:5026021 T C 0.040492 -1.8819e-05
17:5042837 T C 0.212244 1.2724e-05
17:5044794 A G 0.120327 1.4338e-05
17:5062571 A G 1.295849 2.9206e-05
17:5072134 T C 0.077798 -1.9829e-05
17:5085857 T C 0.156477 -3.9342e-05
17:5086198 A G 0.025614 6.9028e-06
17:5087040 G A 0.914882 2.0871e-05
17:5088323 T C 0.135599 -1.2966e-05
17:5093899 C T 1.842371 3.6260e-05
17:5112369 A G 0.208426 -3.7730e-05
17:5113423 A G 0.895343 1.7458e-05
17:5113925 A G 0.031921 1.8025e-05
17:5123402 T C 0.141810 -5.6689e-06
17:5126674 G A 1.408720 4.2258e-05
17:5126689 A G 1.287530 2.1876e-05
17:5126768 A G 0.155144 -1.0406e-05
17:5135844 T C 0.077336 -2.3118e-05
17:5137286 T C 1.223086 1.4750e-05
17:5141765 G A 0.047227 1.1875e-05
17:5145559 T C 1.600932 -8.5567e-06
17:5147504 T G 0.112772 2.2075e-05
17:5163963 C T 0.071549 1.3462e-05
17:5170258 G A 0.147253 1.1253e-05
17:5174154 C A 0.044623 -1.6885e-05
17:5178518 C T 0.106748 -1.2158e-05
17:5182061 T C 0.991341 6.0903e-06
17:5184467 G T 0.239732 -6.5938e-06
17:5187169 G T 0.029143 4.8942e-06
17:5202969 G A 0.411426 -1.9471e-05
17:5208990 G A 0.027828 2.8687e-06
17:5216567 G A 0.040900 2.0154e-06
17:5219435 G C 0.171769 -1.6374e-05
17:5230747 C T 0.036463 1.9370e-05
17:5235456 G A 0.081861 -1.0955e-05
17:5239678 A G 0.076690 -3.8184e-06
17:5240480 C T 0.027698 6.8708e-06
17:5243269 T A 0.067293 -2.2411e-05
17:5244894 C G 0.792825 2.1711e-05
17:5271763 C G 0.126283 1.6357e-05
17:5271804 G A 0.174809 -4.0495e-06
17:5276611 A G 0.030649 -7.6347e-07
17:5281989 C T 0.995560 -3.4408e-06
17:5282397 T C 0.081698 4.7051e-06
17:5292262 T C 0.052177 -1.1666e-05
17:5295001 G A 0.390939 -2.0608e-05
17:5297996 C A 0.141412 -2.1529e-05
17:5308377 T C 0.372284 -2.3174e-05
17:5312892 G A 0.784169 -7.1974e-06
17:5313988 C T 0.057352 -1.6302e-06
17:5314263 C G 0.821435 -2.3837e-06
17:5317199 C T 0.093261 -2.3040e-05
17:5317815 T C 0.054292 -2.2922e-05
17:5326145 G C 0.525946 -1.3033e-05
17:5328633 A G 0.483098 -8.8813e-06
17:5334186 C G 0.044748 7.5659e-06
17:5335035 C T 0.038387 -2.4636e-05
17:5336058 A G 0.429680 -1.7270e-06
17:5338281 A G 0.038268 2.2099e-06
17:5340499 C G 0.037609 1.2395e-05
17:5341050 C G 0.207151 -1.9730e-05
17:5347788 A G 0.058181 3.0372e-05
17:5354204 C G 0.142752 8.7313e-06
17:5355210 A G 0.526378 -1.3201e-05
17:5355428 G A 0.039125 -5.0994e-06
17:5356577 T C 0.087379 9.7171e-06
17:5357491 A C 0.431305 1.7778e-05
17:5363652 T C 0.170991 1.2507e-05
17:5366947 A G 0.240663 8.1317e-06
17:5368270 C T 0.066059 -1.7187e-05
17:5370687 T G 0.441651 9.0388e-06
17:5384551 C T 0.061278 -9.9482e-06
17:5389888 T C 0.189588 4.2408e-05
17:5392791 G A 0.055645 1.6464e-05
17:5403468 T C 0.109478 -2.9905e-06
17:5404801 A G 0.045996 -1.9778e-05
17:5412473 C A 0.506370 1.0965e-04
17:5414267 T C 0.022027 -3.3087e-06
17:5418799 A G 0.096735 6.3675e-06
17:5419278 T C 1.553291 6.8215e-06
17:5423104 A C 0.814951 -1.4717e-05
17:5432668 A C 0.219445 -2.2306e-05
17:5436263 T C 0.787735 -5.2016e-06
17:5437093 A C 0.164062 4.7084e-06
17:5437285 A G 0.094161 4.4142e-06
17:5442951 T C 0.025743 3.6525e-06
17:5443109 G A 0.053432 6.4377e-06
17:5445243 A G 0.093584 1.4793e-06
17:5461671 C G 0.093397 7.8197e-07
17:5482859 T C 0.228152 -3.0693e-05
17:5485367 T A 0.891025 3.6248e-06
17:5497949 A G 0.091353 -8.9246e-06
17:5502438 C T 0.038041 1.5034e-05
17:5512186 G A 0.230518 2.9420e-06
17:5520660 T C 0.886575 7.3873e-06
17:5521749 T C 0.401703 -6.4231e-05
17:5521773 G A 0.094478 -6.6067e-06
17:5526935 G T 0.246283 -2.5206e-06
17:5528764 G C 1.578449 -1.9624e-05
17:5535045 A G 0.863851 1.6833e-05
17:5547992 C A 0.192542 1.2815e-05
17:5551690 C T 0.269643 -2.1695e-06
17:5556425 T C 0.876875 2.2963e-05
17:5558324 T C 0.036317 1.3768e-05
17:5558745 A C 0.699595 1.9227e-05
17:5565120 C T 0.309221 1.0972e-05
17:5565153 T C 0.030938 2.0178e-05
17:5566089 A G 0.334563 -5.3412e-05
17:5566927 A C 1.586010 -1.2918e-05
17:5566962 A G 0.167064 -4.2654e-06
17:5569821 G A 0.245848 1.6138e-06
17:5570518 G A 0.603832 -8.7982e-06
17:5576524 C T 0.037582 2.0216e-05
17:5577643 C T 0.137176 -2.9439e-06
17:5579973 A C 0.423978 1.1020e-06
17:5586889 C T 1.123417 -1.8398e-05
17:5589067 T C 0.569253 -1.6517e-05
17:5599328 C T 0.169032 -7.9434e-06
17:5608464 A G 0.094430 -4.8293e-06
17:5608503 T C 0.080545 -1.1590e-05
17:5608896 G C 0.091289 -8.6920e-06
17:5610337 C A 0.397820 -2.4649e-05
17:5615456 T C 0.919125 -2.1369e-05
17:5616349 C G 0.041423 -3.8145e-06
17:5618167 G A 0.257169 -2.5715e-07
17:5621216 A G 0.034104 1.2779e-05
17:5639141 C T 1.869420 5.9322e-06
17:5641963 G A 0.627798 -3.5376e-06
17:5642723 T C 0.038217 -1.1043e-06
17:5644253 C G 1.587476 2.6494e-05
17:5645968 G A 0.565880 1.6334e-06
17:5651255 C T 1.912461 1.2263e-06
17:5653744 C A 0.406972 1.6489e-05
17:5654229 A G 0.106659 -5.7415e-06
17:5660995 C T 1.877501 8.2868e-06
17:5664752 A G 0.969952 3.1158e-06
17:5676265 T G 0.052187 -5.5502e-06
17:5676467 T C 0.071767 -1.9033e-05
17:5677481 G T 0.924235 -5.5937e-06
17:5678322 C T 0.034382 -9.2300e-06
17:5681836 A G 0.075058 -5.1818e-06
17:5683702 T G 0.051939 -7.7878e-06
17:5684066 G A 1.056369 1.1523e-05
17:5684985 G A 0.462175 1.3148e-06
17:5685471 G A 0.098102 5.2291e-06
17:5687173 C T 0.166534 -4.2317e-06
17:5687383 C A 0.415656 1.7319e-05
17:5689174 C T 1.773494 2.6507e-06
17:5689610 A G 0.068891 1.0844e-05
17:5690071 T C 0.051008 -1.0866e-05
17:5691873 T C 0.689508 -4.9653e-06
17:5693195 T G 0.026026 1.0745e-06
17:5697031 A C 0.186796 -1.6061e-06
17:5699074 T C 0.112269 9.8381e-06
17:5702546 C T 0.327722 1.7307e-05
17:5705693 A C 0.151486 -8.8431e-06
17:5711537 A G 0.074782 1.4469e-05
17:5714706 G A 0.482941 3.8475e-06
17:5717679 A C 0.409084 -7.4934e-06
17:5718999 G A 1.748141 2.3414e-06
17:5723552 T C 0.050018 -1.6926e-05
17:5724358 C T 0.100336 -9.7881e-06
17:5724815 T C 0.041216 -8.7550e-06
17:5725484 T C 1.183607 -1.8337e-05
17:5727998 T A 0.030513 5.3654e-06
17:5728122 T C 0.902303 -1.1050e-05
17:5728870 T C 0.374402 -2.8257e-06
17:5729774 G C 0.323245 -1.3896e-05
17:5730400 G A 0.394855 -2.3154e-05
17:5731943 G A 0.027549 7.1739e-08
17:5737583 T C 0.044799 1.8413e-06
17:5737652 T C 0.050005 -1.2457e-05
17:5737909 C T 1.217391 1.1670e-05
17:5739151 C T 0.227815 7.6027e-06
17:5739619 T G 0.056916 -4.4625e-06
17:5740537 A G 1.623279 -2.0287e-05
17:5741121 G A 1.914800 1.0217e-05
17:5741431 G A 0.167720 2.8958e-06
17:5741793 C T 0.161097 4.7380e-06
17:5742261 T C 0.417301 -1.1383e-05
17:5743179 G A 0.023918 -2.3503e-05
17:5746027 A G 1.086729 3.2583e-05
17:5752146 A G 1.521601 2.5581e-06
17:5757530 A G 1.064835 8.6509e-06
17:5758208 G A 0.057923 -9.1707e-06
17:5758520 T G 0.929188 -1.2582e-06
17:5758886 C T 0.694291 -2.5529e-05
17:5762314 T C 0.147947 1.5338e-05
17:5765405 A G 0.225949 5.3394e-06
17:5766026 C A 0.765052 -8.6884e-06
17:5767671 A G 0.244223 1.1428e-05
17:5768969 C T 0.543428 -1.6829e-06
17:5770670 T C 0.209456 1.4253e-05
17:5772851 T C 0.225024 1.9652e-07
17:5776262 A G 0.976007 -7.6882e-06
17:5780074 T C 0.069234 -1.2975e-05
17:5780400 T C 0.763648 1.2036e-05
17:5782339 T G 0.065219 1.6158e-05
17:5783429 C T 0.758235 -8.2580e-06
17:5784349 T C 0.053799 -2.6119e-05
17:5785424 T G 0.462485 5.6781e-06
17:5789333 A G 1.253185 1.6462e-06
17:5790379 T C 0.067344 6.5854e-06
17:5791847 T G 0.222393 -1.0573e-06
17:5791867 T C 0.114968 -1.2206e-05
17:5794739 A G 0.027144 4.3083e-06
17:5799562 G A 0.429523 3.1991e-06
17:5801041 A G 0.455943 -1.0070e-05
17:5801331 A G 1.219445 -2.5237e-05
17:5801401 G A 0.079845 -2.6645e-05
17:5801866 G A 0.459105 -1.9788e-05
17:5802199 C T 0.151068 -1.0318e-06
17:5804640 G T 0.177872 -2.3830e-05
17:5805536 C T 0.227554 3.5926e-06
17:5805901 T C 0.047496 1.6595e-05
17:5809373 C G 0.161036 -2.7604e-06
17:5812629 G T 0.988352 -1.2059e-05
17:5814777 T C 0.047988 1.9505e-05
17:5818036 A G 0.026838 6.3874e-06
17:5818262 A G 0.985734 -1.3147e-05
17:5818764 C A 1.763321 -1.2448e-05
17:5820197 T G 0.139417 1.1760e-05
17:5821629 T G 0.117644 5.6470e-06
17:5822901 C T 1.751017 -1.3415e-05
17:5826125 G C 0.113812 4.7095e-06
17:5828414 G A 0.065838 -6.8672e-06
17:5828945 T G 0.351654 -1.8580e-05
17:5829341 T A 0.040502 1.3652e-05
17:5834872 C T 0.162474 1.0179e-05
17:5834982 C T 0.520856 -7.5415e-06
17:5836055 T C 0.494973 -7.8338e-06
17:5836957 T C 0.042488 7.8015e-06
17:5838200 C T 0.516589 -2.1383e-06
17:5841375 T C 0.077710 9.8073e-06
17:5844369 G A 0.057627 4.1468e-05
17:5844872 T C 0.940235 -1.7986e-05
17:5853986 T G 0.853661 -2.8850e-05
17:5863236 A G 0.099996 -2.8739e-05
17:5864525 A G 0.105551 8.7431e-06
17:5864612 T G 0.066331 7.8283e-06
17:5865515 A G 0.033815 1.7814e-05
17:5875412 A G 0.233986 2.3975e-05
17:5875932 G A 0.077363 -4.5722e-06
17:5882038 A G 0.079036 7.4177e-06
17:5885376 A G 0.162848 5.1259e-06
17:5891698 A G 0.585762 -4.4163e-06
17:5893195 A G 0.166714 3.1650e-06
17:5897773 A G 0.078930 -2.4616e-06
17:5905610 T C 0.051395 2.2074e-05
17:5905780 C T 0.021616 3.1063e-05
17:5906442 C A 0.728062 1.3697e-05
17:5913408 A G 1.820377 -1.2724e-05
17:5920324 T C 0.129084 -8.9727e-06
17:5921265 T C 0.031839 1.5504e-05
17:5923297 T C 0.072148 -3.5698e-05
17:5925565 T C 0.894439 -3.3651e-05
17:5928237 C T 0.965927 -2.5673e-05
17:5932243 G A 1.192073 1.4198e-07
17:5936617 C T 0.168832 -3.0341e-05
17:5936829 A G 0.135585 -5.4109e-06
17:5937578 G A 0.437268 2.3988e-06
17:5938377 G A 0.210612 1.6048e-05
17:5939014 T C 1.091452 2.7417e-07
17:5940435 T C 0.259967 -4.4734e-06
17:5942358 G T 1.514954 -1.2066e-05
17:5944174 A G 0.082585 -1.5996e-05
17:5944611 G C 0.116522 1.1420e-05
17:5948162 A C 1.402740 -5.5117e-06
17:5948606 T C 0.818939 1.8989e-06
17:5959278 T A 0.734549 -6.9619e-06
17:5960756 A G 0.059341 -7.8776e-06
17:5960849 A G 1.068663 9.6418e-06
17:5961137 G A 1.264442 1.1966e-05
17:5962274 T C 0.064117 -4.8395e-06
17:5962449 T C 0.034359 2.3147e-05
17:5963194 G T 0.520622 8.8640e-06
17:5963413 A C 0.465113 8.4986e-07
17:5965400 A G 0.162029 5.9465e-06
17:5966814 T G 0.043283 -3.3493e-06
17:5975043 G A 1.086984 3.6652e-05
17:5980100 T C 0.298249 -4.3236e-06
17:5985506 G A 0.631337 4.9463e-05
17:5986190 T C 0.041570 -2.6127e-06
17:5988128 A G 1.587595 -1.2798e-05
17:5989456 C T 0.695580 -3.0767e-05
17:5993315 A G 1.564819 1.5222e-05
17:5997144 A G 0.498893 1.3280e-05
17:5997476 A G 0.491441 -4.9329e-06
17:5999580 T G 0.052194 -7.3182e-06
17:5999871 T C 0.201263 -1.9429e-05
17:6000289 A G 0.026610 -2.6904e-06
17:6000648 G A 0.794590 8.4734e-06
17:6002259 G A 0.083778 1.7718e-05
17:6004639 C T 1.337585 1.1335e-05
17:6004858 T C 0.120585 7.9051e-06
17:6005246 G C 0.380372 -1.2253e-05
17:6006875 T C 0.025893 1.6406e-05
17:6011301 C T 0.095202 -2.2197e-05
17:6012979 T C 0.045088 5.7114e-07
17:6013834 A G 0.045095 -1.0668e-05
17:6014188 T C 0.029238 -3.0852e-05
17:6017933 T C 1.836921 -2.5780e-05
17:6019673 T C 0.118518 2.5536e-05
17:6021541 T C 1.075469 -3.7725e-05
17:6023792 T C 0.083415 1.1337e-05
17:6024002 A G 0.099424 -1.9099e-06
17:6024188 T C 0.175448 9.2051e-06
17:6024288 C A 0.284473 -7.0981e-06
17:6027422 T G 0.028164 -1.7890e-06
17:6028184 G A 0.666865 -8.8123e-06
17:6036139 A C 0.080797 -2.5814e-06
17:6037094 A G 0.381372 1.2278e-05
17:6038074 A G 1.478484 4.1619e-06
17:6040784 C A 0.023398 -1.2521e-06
17:6048114 T C 0.322878 -1.0069e-05
17:6048347 C T 0.692132 -2.0181e-05
17:6052255 A G 0.287887 1.6324e-05
17:6053079 G A 0.142663 7.9082e-06
17:6058375 A G 0.102338 9.9445e-06
17:6060997 C T 1.040363 1.1165e-05
17:6061350 A G 0.133871 4.7757e-06
17:6063924 T C 0.054142 -2.0324e-05
17:6065760 G T 0.381582 3.8343e-06
17:6065996 G T 0.332217 -5.2822e-06
17:6067391 C T 1.219051 -1.8778e-06
17:6070167 C T 0.225170 -6.6318e-05
17:6070591 A G 0.035878 1.3369e-05
17:6074215 G T 0.068438 -8.3579e-06
17:6075597 T C 0.092683 -2.1007e-05
17:6082318 T C 0.129067 8.8673e-06
17:6082607 G A 0.171701 -2.1665e-05
17:6085674 C T 0.106391 -3.8431e-06
17:6093226 G A 1.752527 1.3611e-06
17:6093881 C T 0.112993 -1.6544e-05
17:6093951 C T 0.108233 5.7476e-06
17:6100801 A G 0.707636 -6.5306e-06
17:6106091 A G 0.036392 4.4092e-06
17:6107856 T C 0.037765 1.5604e-05
17:6108771 G A 0.023285 1.3589e-05
17:6109520 A G 0.548483 -3.7228e-06
17:6109672 A G 0.196064 -9.2128e-06
17:6119159 C T 1.144414 -2.5726e-06
17:6119210 C T 0.293986 8.2768e-06
17:6122516 A G 0.204918 -5.2515e-06
17:6123124 T C 0.060836 2.6182e-05
17:6125075 T G 0.037786 -1.5024e-05
17:6137632 A G 0.145740 3.6471e-05
17:6139457 G T 1.691830 -1.3958e-05
17:6139595 T C 0.951573 3.6206e-06
17:6140995 C A 0.024737 9.7615e-06
17:6147146 T C 0.725998 -1.0370e-05
17:6147773 T C 0.100781 -6.0966e-06
17:6148981 T C 0.237845 2.2882e-05
17:6150221 T C 0.051014 3.1959e-05
17:6153134 A G 0.852329 -2.9363e-06
17:6154473 C G 0.024741 -1.8609e-06
17:6157164 T C 0.564632 -4.3354e-06
17:6158446 A G 0.443786 -4.1467e-06
17:6159322 T G 0.023432 -2.6612e-06
17:6160866 C T 0.068598 -8.2064e-06
17:6161682 A G 1.970626 -8.4170e-06
17:6163462 C T 1.156688 -2.4007e-05
17:6170595 A G 0.074330 -4.0731e-05
17:6173200 T C 0.701965 -2.2706e-05
17:6174544 A G 0.452873 1.1112e-06
17:6176958 A G 1.199471 -1.5338e-05
17:6181276 C A 0.057406 -2.0933e-05
17:6182822 G A 0.223090 2.4812e-05
17:6185177 A G 0.091047 -1.9123e-06
17:6199121 T C 0.048543 9.1075e-06
17:6212296 A G 0.308537 1.5872e-06
17:6228404 G A 1.383106 -1.5707e-05
17:6232865 T C 0.038316 -1.3830e-05
17:6236445 T C 0.038187 1.2344e-06
17:6240984 G A 0.072042 1.0691e-05
17:6241669 G A 0.067578 1.0638e-05
17:6243643 G A 0.353191 3.8577e-07
17:6251779 G A 0.080844 -9.0240e-06
17:6273373 A G 0.077846 6.6340e-06
17:6276014 A G 0.036239 -6.9572e-06
17:6277658 G T 0.596563 1.8288e-05
17:6277888 T C 1.287880 4.2468e-05
17:6282341 T C 1.214746 4.0394e-05
17:6286051 T C 0.116454 -2.3929e-05
17:6286669 C T 0.105146 -1.1639e-05
17:6287284 T G 0.220944 9.0899e-06
17:6287554 C T 0.215158 -2.0787e-05
17:6288399 A G 1.625435 1.6823e-05
17:6290838 C A 0.574658 -3.0306e-06
17:6291378 C G 0.057661 6.8090e-06
17:6292037 C A 0.637780 1.6131e-05
17:6295959 T C 1.091255 -5.1437e-06
17:6296217 A G 0.802368 -1.1264e-06
17:6298471 T C 0.562116 -1.2736e-05
17:6299987 A G 0.209592 -1.6374e-05
17:6302754 A G 0.314626 -1.9268e-05
17:6304531 T C 0.526418 7.0170e-06
17:6306399 C T 0.057392 4.2676e-06
17:6309192 G A 0.508974 2.4074e-05
17:6311397 C T 0.244488 1.9593e-05
17:6312397 C T 1.971550 1.3460e-07
17:6313076 T C 0.042552 8.5757e-06
17:6317986 T G 0.087416 -2.1655e-08
17:6319980 T C 0.414602 7.6455e-05
17:6320975 T A 0.040550 2.7161e-06
17:6321522 C T 0.265098 7.1381e-06
17:6326214 A G 0.227666 1.0658e-05
17:6327122 G A 0.121680 2.5920e-05
17:6327212 T C 0.126895 3.7680e-06
17:6329637 T C 0.515981 4.9469e-06
17:6332366 C A 0.597328 2.3067e-05
17:6334336 G A 0.022585 9.2374e-07
17:6336408 T C 1.456814 8.8290e-05
17:6337247 G C 0.382657 -4.0062e-06
17:6343243 T C 0.664631 -2.9321e-05
17:6343523 A C 0.291052 4.0008e-06
17:6347012 A C 1.802939 1.1763e-05
17:6348162 C T 0.020243 7.4845e-06
17:6350014 A G 0.288206 5.7576e-06
17:6353429 C T 0.058232 7.8892e-07
17:6353679 C A 1.772960 -2.1528e-06
17:6354033 G C 0.320573 4.2041e-05
17:6354533 G C 0.064634 1.7552e-05
17:6355677 T C 0.789633 8.9161e-06
17:6358017 A G 1.578327 -3.1248e-05
17:6360498 T C 0.055030 1.9972e-06
17:6362081 A G 0.741634 -1.3485e-05
17:6362114 T C 0.974722 1.3426e-05
17:6364486 C T 0.104888 9.3001e-06
17:6365469 T C 0.089259 1.5366e-05
17:6366928 C T 0.041349 3.0856e-05
17:6378481 C T 0.709863 -1.2110e-05
17:6386883 T C 0.021252 -1.7800e-06
17:6388959 A G 0.146196 1.2836e-05
17:6390951 C A 0.040754 -9.9376e-06
17:6400163 C T 1.444336 1.6810e-05
17:6402944 A G 0.046051 8.3686e-06
17:6406883 T C 0.640238 -2.1264e-05
17:6408065 T C 0.389137 9.5979e-06
17:6408975 C T 0.050392 2.1489e-05
17:6410260 T C 1.845121 -7.4639e-06
17:6429746 T C 0.043939 4.4033e-06
17:6433659 G A 0.671547 -3.3404e-05
17:6437322 A G 1.435055 1.0715e-05
17:6441376 A G 0.189679 -6.5593e-05
17:6442100 C T 1.075643 3.6457e-05
17:6442483 A G 0.189513 -6.7570e-05
17:6445953 C A 1.289903 9.6070e-06
17:6452329 C G 0.902343 4.9100e-05
17:6453740 A G 0.318917 -3.7386e-05
17:6455137 C T 0.042933 -2.9961e-06
17:6456609 G T 1.018274 2.7955e-05
17:6462796 G A 0.022061 -1.5676e-05
17:6463712 C T 1.070784 2.1542e-05
17:6465837 T C 0.032414 1.3151e-05
17:6466471 C G 0.041553 9.0482e-06
17:6469505 T C 0.157408 9.9306e-06
17:6473524 T C 0.166105 1.1047e-05
17:6478673 A G 0.789731 2.0229e-05
17:6486447 G T 0.050348 1.4610e-06
17:6487141 C G 0.182152 6.7061e-07
17:6487933 C T 1.164670 3.6673e-05
17:6488042 G A 0.091404 -9.1780e-06
17:6489231 T C 0.323684 1.0827e-05
17:6489690 C T 0.216786 7.2364e-06
17:6491245 C T 0.107166 7.0328e-06
17:6493107 C T 0.050331 -1.7536e-05
17:6500841 A G 0.028185 -1.7350e-06
17:6504529 G T 0.025689 6.3895e-07
17:6511741 C T 0.022486 -1.7667e-06
17:6514146 G A 0.374705 1.3997e-05
17:6515454 T C 1.078702 3.2215e-05
17:6515531 C T 0.071672 -1.5402e-05
17:6519357 A G 0.023564 -1.5443e-05
17:6524298 A T 0.755056 2.0528e-05
17:6524757 G A 0.052245 -1.1694e-05
17:6527085 A G 0.040091 1.9133e-05
17:6530035 T C 0.268005 8.3468e-06
17:6531552 C A 0.050698 2.5218e-06
17:6532559 C A 0.111555 2.0501e-05
17:6538355 A G 0.870222 -3.4411e-05
17:6540354 A C 0.240973 7.8116e-06
17:6549057 C A 1.247398 -1.6183e-05
17:6557848 C G 0.049729 -2.6504e-05
17:6560595 T C 0.965635 3.3075e-05
17:6565966 T C 0.970061 3.2434e-05
17:6567190 G A 0.390198 8.5836e-06
17:6569530 G A 0.292572 2.4056e-06
17:6570170 A G 0.544601 4.9345e-05
17:6570375 G A 0.046482 4.6715e-06
17:6571439 A C 0.071080 1.0301e-05
17:6572170 G A 1.884273 -1.2531e-05
17:6572367 C T 0.584253 -1.7962e-05
17:6572823 C T 0.075857 -3.5090e-06
17:6575920 G T 0.637960 -1.9859e-05
17:6577829 T C 0.037646 -8.6412e-06
17:6578515 A G 0.110246 -1.7369e-05
17:6579404 C T 0.289712 -1.0622e-05
17:6582047 A C 0.925612 -3.3664e-05
17:6584878 G A 1.734229 -7.0028e-06
17:6586050 T G 0.036626 2.1238e-07
17:6586210 T C 0.051738 -9.0446e-07
17:6586754 A G 0.699401 -9.7558e-06
17:6588847 A C 0.183383 6.6008e-06
17:6589137 T C 0.979530 -1.9419e-06
17:6589437 A G 0.045636 6.2587e-06
17:6589883 C T 0.364777 -7.7376e-06
17:6593748 G A 0.543074 1.4517e-06
17:6595398 C A 1.062584 1.0906e-05
17:6595980 A G 0.023697 6.7044e-06
17:6596159 C T 0.051450 4.6373e-06
17:6597480 A G 0.195976 1.6285e-05
17:6599095 A G 0.194609 1.4479e-05
17:6600267 A G 0.074956 -2.3393e-05
17:6603380 A G 0.255969 -4.5259e-06
17:6603739 A G 0.025138 5.8392e-06
17:6607018 A G 0.343209 -3.2787e-06
17:6609207 T C 0.178616 9.4802e-06
17:6610536 G A 0.031414 3.1982e-06
17:6613374 T C 0.245947 1.5276e-06
17:6613776 C A 0.106612 1.4169e-05
17:6616527 A G 0.218143 -2.3867e-05
17:6619875 G A 0.137434 8.5830e-06
17:6623172 G A 0.343069 7.1637e-06
17:6630436 T A 0.260923 -2.5933e-05
17:6630707 T C 0.087865 -3.1743e-06
17:6633001 C G 0.621644 -7.9148e-07
17:6642452 C T 0.083931 -1.1718e-05
17:6643059 A G 0.070050 3.2994e-05
17:6650454 T C 0.095059 1.1943e-05
17:6652207 A G 0.862273 2.9232e-06
17:6655534 A G 0.865972 1.2155e-06
17:6656825 C T 0.794409 -1.3833e-05
17:6658367 A G 0.740417 -9.9309e-06
17:6658969 C T 0.847572 1.4628e-05
17:6659269 G T 0.111484 -1.0222e-05
17:6663894 A G 0.045755 -1.4372e-05
17:6664788 A G 0.068816 6.4418e-06
17:6664972 G A 0.047111 -9.2699e-06
17:6665166 A G 0.024394 -9.0123e-06
17:6671032 G A 0.799383 7.5255e-06
17:6679644 A G 0.499951 -2.7735e-06
17:6680293 G A 0.077105 -1.1188e-05
17:6682002 A G 0.109733 -9.3834e-06
17:6683215 T C 0.421442 4.4898e-06
17:6683684 G A 0.280747 -2.0737e-05
17:6683878 T C 0.124886 2.0730e-05
17:6688556 A G 0.118627 -9.8960e-06
17:6692707 A G 0.051399 -4.2891e-07
17:6693749 G A 0.694543 -1.4993e-05
17:6695741 A G 0.160319 -1.2322e-05
17:6696047 C T 1.115883 -1.8677e-05
17:6698507 C A 0.979472 -1.0684e-05
17:6714960 T C 0.166449 -4.7512e-06
17:6716242 A G 0.408138 -1.3254e-06
17:6718878 A G 0.196666 9.3291e-06
17:6721689 G A 0.285990 -1.3434e-05
17:6730496 G A 0.025111 -9.6100e-06
17:6731960 C T 0.068115 -1.1552e-05
17:6732660 A G 0.156793 2.9589e-06
17:6733672 C T 0.933176 1.3523e-05
17:6738529 G A 0.090884 -1.6744e-05
17:6739231 G T 0.899403 2.5222e-05
17:6739534 T C 0.549517 1.3982e-06
17:6739674 T G 0.027277 9.3615e-06
17:6744143 G T 0.798727 1.0766e-05
17:6744257 G A 0.051004 6.7126e-06
17:6748742 G T 0.209698 -6.3585e-07
17:6748797 G A 0.113697 -7.2318e-06
17:6758514 C T 1.325608 1.2785e-05
17:6758671 A C 1.096895 4.3521e-06
17:6766837 C T 0.032965 -9.6458e-06
17:6768319 C T 0.060728 6.0101e-06
17:6776467 C T 0.103137 -8.8344e-06
17:6777773 A G 0.039237 -1.1153e-05
17:6795648 T C 0.912468 7.9690e-06
17:6797773 C A 0.771821 1.4666e-05
17:6798378 T G 1.213002 2.5064e-06
17:6800223 A G 0.029238 -2.1088e-05
17:6802816 C T 0.183883 -1.1311e-05
17:6806438 C T 0.116437 6.6334e-06
17:6818349 T C 0.110545 -2.8812e-05
17:6818816 T C 0.106027 -1.6125e-06
17:6819121 C T 0.685285 1.9032e-05
17:6822868 A G 0.086910 -2.7714e-05
17:6823454 T C 0.150867 4.5264e-06
17:6825842 C T 0.055907 5.5578e-06
17:6826922 G A 0.023697 -1.4775e-05
17:6828924 G A 0.117304 2.9707e-05
17:6836443 A C 0.133351 -5.8939e-06
17:6838866 A G 0.071389 8.8276e-06
17:6840835 C A 0.154661 1.4982e-05
17:6844853 G A 0.142051 1.6935e-05
17:6847073 G A 0.999769 -6.8779e-07
17:6850461 A G 1.197526 1.3231e-05
17:6857012 C T 0.036963 -8.7068e-06
17:6858240 A G 0.910738 -3.9225e-06
17:6862098 A G 0.091550 1.2277e-05
17:6866399 A T 1.117171 1.1999e-06
17:6867601 C T 0.939762 6.9374e-06
17:6868562 C A 0.021912 4.4903e-06
17:6870665 C G 0.028980 5.1348e-06
17:6874004 T C 0.136676 -3.8502e-05
17:6880636 G A 0.745204 -9.1400e-06
17:6880719 A G 0.196714 -3.1682e-05
17:6886346 C T 0.158048 -3.6571e-05
17:6899106 A G 0.033743 5.3261e-06
17:6902887 G A 1.140691 -2.2023e-05
17:6908219 G A 0.140090 -6.9320e-05
17:6912967 T C 0.042168 -7.1714e-06
17:6913652 A G 0.189601 5.2773e-06
17:6919093 C T 1.721619 3.3675e-05
17:6926907 T G 0.190308 -5.5833e-06
17:6932140 C A 0.132134 6.9604e-06
17:6932677 C A 0.130587 7.2676e-06
17:6935079 A G 1.713120 3.2224e-05
17:6938434 A G 0.077788 1.0118e-05
17:6943266 A G 1.345884 -4.7751e-06
17:6946559 A G 0.489928 1.0100e-06
17:6947579 A G 0.435908 1.0567e-05
17:6951645 G A 0.210055 -7.2847e-06
17:6961217 A G 0.293598 2.0185e-05
17:6964708 C T 1.410501 -1.4884e-05
17:6964810 C A 0.123849 -5.0267e-06
17:6966496 G A 0.051300 2.0436e-05
17:6967514 G A 0.206077 -1.3611e-05
17:6968700 C T 0.221509 2.6035e-05
17:6974939 C T 0.290947 4.6507e-07
17:6975139 G A 1.509569 -1.8893e-05
17:6979179 G A 0.657376 1.4250e-05
17:6980105 A G 0.048794 1.4767e-05
17:6980273 T C 0.048804 1.6365e-05
17:6981397 G A 0.657866 1.2477e-05
17:6982444 G A 0.642254 1.0058e-05
17:6982963 G A 0.266723 -3.3986e-06
17:6987160 T C 1.334947 -8.7099e-06
17:6987355 C T 0.180442 5.6324e-06
17:6997859 A G 0.278456 1.7148e-06
17:7004579 C T 0.153951 6.3000e-06
17:7004927 T C 0.068517 -1.1787e-05
17:7009908 G T 0.851061 -4.5171e-05
17:7011225 G T 0.084129 -3.4498e-06
17:7012079 T C 0.589658 9.6234e-06
17:7012342 T C 0.088528 -1.5421e-05
17:7013791 G A 0.059534 1.5005e-05
17:7013812 A G 0.414568 -1.7384e-05
17:7017954 A G 0.108971 1.3710e-05
17:7019645 T C 0.115621 -2.5471e-06
17:7021440 G A 0.949077 -1.8313e-05
17:7029454 A G 0.686176 -4.1753e-05
17:7033983 G A 1.618537 -2.7736e-05
17:7035470 C T 0.070407 1.0400e-06
17:7039635 G T 0.111786 -1.6227e-05
17:7039952 C T 0.391830 1.2122e-05
17:7040457 C A 1.662802 -1.7723e-05
17:7042843 A C 0.145013 -1.6073e-06
17:7044746 A G 0.165905 1.3191e-05
17:7049788 A G 0.940819 -6.4268e-06
17:7051255 A G 0.040788 7.1065e-06
17:7051275 A G 0.492080 -1.7319e-06
17:7052287 T C 0.068833 3.6745e-07
17:7058716 T C 1.149052 2.2240e-06
17:7063555 C A 0.119599 5.6588e-06
17:7066024 G C 1.810405 3.8710e-06
17:7074010 C T 0.030843 -1.5001e-05
17:7074718 G A 0.477342 9.9477e-06
17:7080316 T C 0.385244 1.7956e-05
17:7085367 T C 0.034182 2.7854e-06
17:7088923 G A 0.893252 1.5241e-06
17:7090262 C A 0.071600 -1.1829e-05
17:7091650 C T 0.701322 1.5369e-05
17:7092506 A G 0.499964 3.6987e-06
17:7098434 G A 0.101872 -1.7268e-06
17:7101292 T C 0.915055 1.2214e-05
17:7106038 T C 0.048930 -1.2875e-05
17:7110465 C A 0.527034 1.3251e-05
17:7112250 G C 0.170158 -1.2976e-06
17:7114928 A G 0.020593 -5.9990e-06
17:7118322 G A 1.170338 8.9621e-06
17:7124506 A G 0.200144 1.7139e-05
17:7125827 G C 0.046850 -2.1948e-05
17:7129898 A G 0.048590 -9.6871e-06
17:7129974 G A 1.240718 3.7217e-06
17:7132556 T C 0.999330 -5.2467e-06
17:7133162 A G 1.031608 1.2124e-05
17:7133609 A G 0.720004 1.3065e-05
17:7134129 G A 1.149398 1.1241e-05
17:7140606 G A 0.860957 -5.9158e-06
17:7145117 C T 0.097425 1.5875e-05
17:7154582 C T 0.285017 7.1129e-06
17:7155861 A G 0.278680 -1.8743e-05
17:7162533 T C 0.072035 -2.1205e-05
17:7163739 G A 1.222444 -4.5651e-06
17:7166660 T C 0.219119 1.0403e-05
17:7175844 T C 0.191220 2.0191e-05
17:7183362 C A 1.223144 2.2629e-07
17:7183522 T C 0.180197 1.0840e-05
17:7184046 A G 0.332999 -1.4003e-05
17:7194010 T C 1.450806 -1.8070e-06
17:7197794 A C 1.606892 -7.1008e-06
17:7201753 T G 0.243288 -1.2948e-05
17:7203447 G A 0.040845 -2.2113e-06
17:7204078 T A 1.260807 -8.6006e-06
17:7208197 T C 1.166217 -5.5656e-06
17:7213560 G C 0.697990 -2.7782e-06
17:7213579 G A 0.183927 -2.2402e-06
17:7213892 G A 0.982059 -5.7460e-06
17:7215142 A G 0.705337 -6.4192e-06
17:7216540 A G 0.098663 -1.1378e-05
17:7217099 G T 0.071835 7.9773e-06
17:7217463 C T 1.076068 1.8334e-06
17:7217944 A G 0.231127 1.2780e-05
17:7221197 T C 0.059205 -4.7166e-06
17:7221385 A G 1.176393 -7.4789e-06
17:7224433 T C 0.053306 -2.1930e-05
17:7224921 G C 0.283137 -4.2462e-06
17:7225425 C T 1.962622 -3.8683e-06
17:7233100 A G 0.056277 5.1498e-07
17:7235316 C G 0.488510 6.0213e-06
17:7238186 A C 1.210847 -1.8952e-05
17:7245674 A G 0.849684 3.9976e-06
17:7246851 T C 0.103198 -5.4664e-06
17:7249870 T G 0.334733 -2.3971e-06
17:7251713 T C 0.025499 8.2993e-07
17:7251839 A G 0.048679 3.3986e-07
17:7253659 C T 1.264000 6.6029e-06
17:7254315 A G 0.162865 2.7818e-06
17:7255881 A G 0.035603 7.2762e-06
17:7258343 T C 0.069465 4.0667e-06
17:7264027 A G 0.327301 2.9038e-06
17:7268767 G A 1.276661 -7.7441e-06
17:7273063 T C 0.827979 4.2013e-06
17:7273371 A G 0.144384 1.4979e-05
17:7285723 C T 0.210656 8.7106e-06
17:7286266 T C 0.796871 4.3987e-06
17:7286326 A T 0.969405 1.5204e-05
17:7286359 T C 0.034369 -7.0007e-06
17:7290695 G A 0.123386 2.0765e-05
17:7291404 C G 0.121435 2.3364e-05
17:7292107 A G 1.902058 -2.3471e-06
17:7293715 T C 1.716431 -6.9776e-06
17:7297452 G A 1.724801 -5.1196e-06
17:7301649 C G 0.167414 1.3242e-05
17:7303143 A G 0.806938 -3.2223e-06
17:7307074 C G 0.561470 -9.1540e-06
17:7310006 C T 0.479470 2.9584e-05
17:7310754 G A 0.069458 2.7579e-05
17:7314543 A G 0.084190 1.3912e-05
17:7319325 T C 0.071808 -8.0153e-07
17:7322087 A G 0.160427 -1.7860e-05
17:7322245 G A 0.584321 -1.3231e-05
17:7322440 T G 0.593997 7.9093e-06
17:7322715 T C 0.046346 -1.6065e-06
17:7324788 A G 0.145659 5.9217e-06
17:7329134 A G 0.371162 5.8187e-06
17:7329632 G T 1.307946 -5.7144e-06
17:7336074 A G 0.146730 1.4460e-05
17:7346302 C T 1.176927 1.4663e-05
17:7348625 G A 0.749464 1.9328e-05
17:7350050 A C 0.423883 3.4467e-06
17:7358520 T C 0.426093 -8.6117e-07
17:7358861 C T 1.465572 5.1533e-06
17:7360110 C T 0.308772 1.3672e-05
17:7363088 C T 0.723948 -1.5906e-05
17:7366619 C T 0.264833 3.7943e-06
17:7380705 T C 0.059895 8.7008e-06
17:7385454 A G 0.292296 -1.9287e-05
17:7385871 A G 0.024659 -1.8738e-05
17:7386090 A G 0.719821 1.5283e-05
17:7390695 C T 0.054591 -8.8754e-06
17:7394445 T C 0.042056 -1.8424e-05
17:7394968 G A 0.142276 -1.2167e-05
17:7396344 T C 0.046850 -7.8569e-06
17:7400815 C T 0.614222 3.5351e-05
17:7402600 C T 1.492203 7.7148e-06
17:7410212 G T 1.493794 5.8808e-06
17:7417663 T C 1.225915 2.1259e-05
17:7424935 T C 1.642781 2.0839e-05
17:7434173 C T 1.720875 1.9653e-05
17:7441756 T C 0.593640 3.7114e-05
17:7446027 G A 0.675654 -4.4324e-06
17:7448457 G C 1.714051 -2.5861e-06
17:7452977 T C 1.456953 -3.6296e-05
17:7455610 T C 0.058307 1.4902e-05
17:7457352 A G 0.771444 -3.2342e-05
17:7462555 A G 0.256190 -2.5396e-05
17:7462969 G A 1.577422 -1.1721e-05
17:7469229 T C 0.026859 1.6803e-05
17:7478402 G C 0.144203 6.1294e-06
17:7478498 A G 0.263592 1.8716e-05
17:7484812 A G 0.101590 -3.6272e-05
17:7490810 A G 0.352198 -3.5406e-05
17:7491177 T G 1.446730 -3.5906e-05
17:7496839 A G 0.022680 -7.4555e-06
17:7512074 A G 0.033781 1.6355e-05
17:7529902 A G 0.147732 -2.4226e-05
17:7530271 T C 0.742895 -3.6901e-05
17:7536460 T G 0.202208 -1.6419e-05
17:7536527 A G 0.253708 -1.6025e-05
17:7537792 C T 1.112432 1.0486e-05
17:7543894 T C 0.128520 -7.5392e-06
17:7549645 G T 1.756753 -3.1370e-05
17:7552123 T C 0.232561 -4.0579e-06
17:7557419 G A 1.522798 -2.3045e-05
17:7558895 T C 0.058317 1.2714e-05
17:7569542 A G 0.104181 -4.7445e-06
17:7569698 C A 0.788079 -1.4301e-07
17:7576841 G A 0.029347 2.1028e-06
17:7578115 C T 1.749542 -4.6269e-06
17:7578210 C T 0.030921 -1.4039e-05
17:7579472 C G 1.501474 7.3414e-06
17:7584400 C T 0.221305 -1.3428e-05
17:7588750 T G 0.026777 4.1572e-06
17:7598866 G A 0.086216 7.0063e-06
17:7599260 G C 0.150146 -1.8776e-05
17:7609582 A G 0.039574 3.6839e-06
17:7611886 A G 0.037044 4.8921e-06
17:7615745 A G 0.351344 -8.1552e-06
17:7617378 A G 0.618676 6.4252e-06
17:7621943 A G 0.701489 -2.0388e-06
17:7625204 C T 0.040067 1.3633e-05
17:7625775 C A 0.421068 -3.2384e-05
17:7630193 A G 0.750320 2.7013e-05
17:7630505 C T 0.352956 1.8034e-05
17:7632361 G T 0.476761 -1.6583e-05
17:7633692 T C 0.251740 2.2590e-05
17:7645326 A G 0.957431 2.7146e-06
17:7648671 A G 0.096531 9.6103e-06
17:7653601 G A 1.318747 5.1439e-05
17:7662043 C T 0.037721 1.1864e-05
17:7663119 T C 0.030459 4.1035e-05
17:7664239 T C 0.096137 8.5062e-06
17:7669761 A G 0.039727 -6.6635e-06
17:7671942 A G 0.695050 -2.2230e-05
17:7674850 T C 1.219146 -1.4246e-05
17:7679048 C A 1.889016 -1.7272e-05
17:7680159 A G 0.677629 -3.7076e-05
17:7681412 G C 1.885909 -1.8703e-05
17:7682605 T C 0.298732 -1.4866e-05
17:7684083 A G 0.025210 -2.2859e-05
17:7689280 C A 0.034474 4.6198e-06
17:7689576 T C 0.020549 4.6950e-06
17:7690713 C G 0.630171 -2.0957e-05
17:7692656 T C 0.216779 -2.8907e-06
17:7695427 T C 0.087573 1.4036e-05
17:7701525 A G 0.058871 -1.0635e-05
17:7701806 T C 0.604560 -1.6027e-05
17:7702357 T C 1.883073 -1.0480e-05
17:7718566 C T 0.073011 1.5044e-05
17:7720091 C G 0.412912 1.5199e-05
17:7721231 C T 0.513625 1.0264e-05
17:7722365 T C 1.160274 -2.7090e-08
17:7724867 C T 0.046159 1.0310e-05
17:7733037 T C 0.586058 4.7151e-05
17:7734114 C A 0.041729 1.0210e-05
17:7734476 T A 0.042120 9.6377e-06
17:7735063 G T 0.168692 1.7850e-05
17:7735934 A G 0.157626 -3.3085e-06
17:7736242 G C 0.069567 -2.1178e-06
17:7737331 T C 1.139444 -2.6520e-05
17:7738098 T C 0.040886 1.1018e-05
17:7740823 A G 0.020654 -9.8617e-06
17:7742601 A G 0.085339 -1.7964e-05
17:7743076 G A 0.054071 1.1229e-05
17:7749954 G C 0.048352 -8.5497e-07
17:7750010 C G 0.059779 1.2841e-05
17:7750936 G A 0.051779 -1.5614e-06
17:7752523 C A 0.029521 8.2560e-06
17:7758746 T C 0.048594 -2.7269e-06
17:7761512 A C 0.217300 1.0058e-06
17:7766228 C T 1.790880 3.7129e-06
17:7767378 G A 0.040998 8.3565e-06
17:7769228 C A 0.247120 8.7804e-06
17:7771462 T C 0.152258 3.9089e-05
17:7776581 G A 0.427466 5.5322e-05
17:7776827 T C 0.168577 4.9731e-06
17:7780709 T G 0.242826 4.2840e-05
17:7789775 C T 0.083571 -1.4898e-05
17:7790048 A C 0.144768 3.1939e-05
17:7792326 T C 0.036205 1.1343e-05
17:7793162 T C 0.041733 -1.2756e-05
17:7795529 A G 0.835999 3.0092e-06
17:7807438 A G 0.032258 2.2016e-05
17:7814099 C T 0.119674 -1.5980e-05
17:7825574 G T 0.978336 1.2962e-05
17:7837228 A G 0.338935 2.5134e-05
17:7846836 T A 0.039414 4.5433e-06
17:7847837 T A 0.068102 5.5206e-06
17:7847955 A C 0.924269 7.9812e-06
17:7851278 T C 0.020841 -1.0572e-05
17:7872747 A G 0.050623 6.1765e-06
17:7880110 T C 0.039166 7.8902e-06
17:7880565 A C 0.154940 -4.5545e-06
17:7888669 T C 0.081854 6.0720e-06
17:7891306 T C 0.081708 -2.3049e-06
17:7893174 C T 0.928012 1.6091e-05
17:7899310 A G 1.006966 1.8182e-05
17:7900270 G T 0.135575 1.1419e-05
17:7900901 C A 0.033318 -1.5863e-05
17:7908186 A G 0.298083 6.5206e-06
17:7917279 A T 0.253120 -4.9032e-06
17:7922051 C T 1.021534 1.5624e-05
17:7928982 C T 0.271112 2.5997e-05
17:7929172 C G 0.109597 8.0845e-08
17:7929777 A C 0.706391 1.1176e-05
17:7932116 C T 0.684986 4.0754e-06
17:7937764 T C 0.106581 1.8108e-06
17:7938377 T C 0.595839 4.2728e-06
17:7940894 G A 0.677959 -6.1512e-06
17:7941114 G A 0.049858 -1.7368e-05
17:7944069 G A 0.061187 -2.8991e-05
17:7946297 G T 0.133382 -1.5666e-05
17:7947039 T C 0.611944 4.8837e-06
17:7950394 A G 0.024948 -1.0893e-05
17:7959060 T C 0.120989 1.1939e-05
17:7959125 C T 0.078454 -9.8359e-06
17:7959200 G T 0.149483 -2.1379e-05
17:7964679 A G 0.107465 -1.1734e-05
17:7966919 T C 0.064308 -7.3894e-06
17:7970030 G T 0.370791 -2.7830e-05
17:7970339 G C 1.636338 -1.6078e-06
17:7971549 T C 0.634267 4.3668e-05
17:7971791 T C 0.140457 -9.4916e-07
17:7973014 C A 0.075099 6.1869e-06
17:7974179 T G 0.026410 3.6441e-05
17:7974471 G A 0.464028 1.8426e-06
17:7983799 G A 0.649261 -2.7356e-06
17:7984479 A G 0.036769 -1.3545e-06
17:7985678 T A 0.818109 -3.0924e-05
17:7987718 C T 1.322959 -1.8331e-05
17:7988811 T C 0.869828 -9.7049e-06
17:7988993 C A 0.393237 -2.0430e-05
17:7990915 G A 0.830267 -4.2578e-05
17:7994694 A G 1.105476 -8.2712e-06
17:7997413 C T 1.142646 3.5432e-05
17:7997605 G T 1.390789 4.0314e-05
17:7999589 G T 0.868158 1.9780e-06
17:8000700 C A 0.833810 -2.1998e-05
17:8001052 G C 0.057093 8.6523e-07
17:8005847 G C 0.060316 -2.7182e-06
17:8005905 G A 0.098299 2.3278e-05
17:8008535 T C 0.597743 6.1789e-06
17:8008564 C G 0.546433 6.7927e-06
17:8009904 T C 1.616480 -2.3567e-06
17:8010164 A C 1.564269 -3.2777e-06
17:8014416 G A 0.354275 5.9120e-06
17:8014863 A G 0.049552 1.2478e-05
17:8016013 C A 0.948010 -1.5599e-05
17:8016410 G A 0.058548 5.3335e-06
17:8021407 C G 0.066609 -3.7829e-05
17:8021608 C G 0.188765 3.1390e-05
17:8021612 A C 0.020079 -1.0970e-05
17:8022065 A G 0.440393 -3.8270e-05
17:8022591 G A 0.068122 2.2534e-06
17:8023026 C G 0.116080 1.9790e-06
17:8023165 T C 0.551482 -3.7959e-05
17:8028515 T C 0.057766 1.8684e-05
17:8033763 T C 1.951012 -2.1016e-05
17:8036628 G T 0.846627 4.0383e-06
17:8041014 G A 0.865122 -4.4494e-06
17:8042097 A G 0.039394 -3.2186e-05
17:8047831 T C 0.046074 4.4103e-06
17:8056606 G T 1.834279 2.8519e-05
17:8076917 C A 0.475030 3.0042e-05
17:8078765 C T 1.359052 -9.3362e-06
17:8079029 C G 1.322058 -8.2021e-06
17:8079842 T C 0.058729 2.2418e-05
17:8084777 A G 0.190359 1.1170e-05
17:8086154 T C 0.106479 -2.2369e-05
17:8090294 G A 0.035787 5.7566e-06
17:8091438 T C 0.061601 -3.9808e-06
17:8092694 G T 1.666556 2.3979e-05
17:8108331 G A 1.775721 1.6537e-05
17:8114551 T C 0.086617 -1.1310e-05
17:8116956 G T 0.070941 4.0648e-05
17:8117073 G A 0.049753 -1.0346e-05
17:8121669 A G 1.600245 4.0412e-05
17:8129411 C T 0.034903 6.3421e-06
17:8130024 T C 0.200991 2.3715e-05
17:8130867 C A 0.561824 3.6467e-05
17:8131455 A G 0.036881 -3.1932e-05
17:8132763 C T 1.643083 4.7469e-05
17:8135061 C T 1.948785 2.1018e-05
17:8135444 G C 0.035069 5.2486e-06
17:8138569 G C 0.034787 6.6105e-06
17:8148783 T C 0.029398 -1.8511e-05
17:8157310 T C 1.601337 1.1876e-05
17:8159165 A G 0.036460 1.4700e-05
17:8161149 T C 1.006925 -2.4546e-05
17:8166378 C T 1.471640 -9.9092e-06
17:8166458 A T 0.138471 -1.3886e-06
17:8166498 A G 0.062122 -6.4240e-06
17:8166647 A G 0.054662 -1.1960e-05
17:8167600 C T 1.515301 8.1985e-07
17:8179150 T C 0.033903 1.0152e-05
17:8194319 C T 1.624337 7.6148e-06
17:8196343 A G 0.089881 2.7165e-05
17:8198419 T C 0.192379 -2.3738e-05
17:8200502 T C 0.041063 -6.3684e-06
17:8207383 A G 0.033087 9.3898e-06
17:8208155 G A 0.151319 4.9852e-07
17:8213764 A G 0.095100 -1.2686e-05
17:8215534 T C 0.655122 4.6644e-05
17:8215927 T C 0.032251 7.5491e-06
17:8216468 C T 0.998188 2.8427e-05
17:8222870 T C 0.055132 -4.4887e-06
17:8223542 C G 0.043331 1.0062e-05
17:8224276 C T 1.258159 2.8617e-05
17:8235304 G A 1.255286 2.8974e-05
17:8236797 C T 1.828544 8.1817e-06
17:8243598 T C 0.232493 -5.7309e-06
17:8243785 G A 1.246229 3.2454e-05
17:8244983 C T 0.677993 1.6270e-05
17:8251715 T G 0.734379 2.0909e-05
17:8253984 A G 1.276593 4.0246e-05
17:8272767 A G 0.300266 2.9064e-06
17:8275001 T C 0.549391 -3.6475e-05
17:8275023 G T 1.341509 -1.7014e-05
17:8287893 G A 0.027644 2.4459e-06
17:8287932 A G 0.053833 -4.8273e-06
17:8292317 A C 0.027459 1.1351e-06
17:8292551 A G 0.350413 1.8165e-05
17:8298051 T C 0.063444 -1.4332e-05
17:8302505 T C 1.483581 -1.6110e-05
17:8305641 A G 1.376411 -1.0031e-05
17:8310386 A G 0.038387 7.0371e-06
17:8315067 G A 0.822057 1.9901e-05
17:8315395 A G 0.375330 -8.8426e-05
17:8323404 C T 1.586082 4.2229e-05
17:8325570 C T 0.072817 2.9130e-07
17:8325605 T C 0.028293 -8.1828e-06
17:8330398 C G 0.791975 9.7486e-06
17:8332598 A G 0.673658 1.0674e-06
17:8354321 T C 0.135167 -1.0545e-04
17:8360117 G A 0.123172 1.0237e-05
17:8367893 A C 0.070213 7.2192e-06
17:8368096 A G 0.035742 -1.1567e-05
17:8370753 A G 0.086641 7.4338e-06
17:8370947 T C 0.057239 1.5728e-05
17:8376500 A G 0.032846 1.3433e-05
17:8376941 A G 0.049304 2.7475e-05
17:8377162 T C 0.041063 7.3350e-06
17:8377201 A C 1.163776 -1.1577e-06
17:8378932 G A 0.837390 2.1650e-06
17:8380629 T C 0.029592 6.5684e-06
17:8399953 A G 0.048413 -9.3870e-06
17:8411812 T C 1.218714 -5.9685e-06
17:8413233 A G 0.024390 8.0263e-06
17:8414252 G A 0.051725 4.1160e-06
17:8430724 C G 0.719875 -5.2799e-06
17:8430893 T G 1.877892 -1.2934e-05
17:8446149 A C 0.052497 2.2140e-05
17:8477548 G A 0.044755 7.3999e-06
17:8484710 C T 0.289559 -4.0595e-06
17:8484832 C T 0.070074 6.0891e-06
17:8491778 T C 1.374065 -9.4920e-06
17:8492278 T C 0.156871 -3.8349e-06
17:8494957 G A 0.053068 5.1861e-06
17:8516435 G A 0.438815 1.7598e-05
17:8523722 A G 0.488813 -8.6511e-06
17:8524367 C T 0.069645 2.9769e-05
17:8525879 T C 0.140555 -6.4961e-06
17:8530970 C A 0.442252 -4.5799e-06
17:8534226 C T 0.099659 1.1001e-05
17:8537126 A G 0.112585 6.2664e-06
17:8542228 C T 0.036973 1.1310e-05
17:8547654 T A 0.073868 1.2833e-05
17:8547680 T C 0.048883 1.0964e-05
17:8554712 C T 0.666239 9.1198e-06
17:8557608 T G 0.357202 3.0835e-07
17:8558624 T C 1.700999 9.3073e-06
17:8561017 C T 1.303288 -9.7214e-06
17:8564682 A G 0.245233 2.3398e-05
17:8565403 C T 0.053432 -3.3131e-05
17:8568165 T G 0.133453 -9.5174e-06
17:8573004 A G 0.042569 1.2564e-06
17:8573662 C T 0.110705 -6.5699e-07
17:8580609 G A 0.191488 1.2839e-05
17:8583818 G A 0.237121 -1.5752e-05
17:8585138 G A 1.476332 3.1005e-05
17:8585198 A G 0.296400 2.1286e-05
17:8588168 T C 0.246106 -1.0579e-05
17:8595445 G A 0.503619 -9.4519e-06
17:8596908 A G 0.099125 1.9577e-05
17:8600125 C T 0.835513 -1.0963e-05
17:8600823 A G 0.121778 5.6422e-06
17:8602590 C T 0.039088 6.7081e-06
17:8604495 C A 0.644634 7.8591e-07
17:8609637 T C 0.077315 1.2496e-06
17:8609722 T C 0.073419 -1.0935e-05
17:8613302 G A 1.096086 9.4575e-06
17:8614112 C T 0.456453 3.2423e-05
17:8616234 C T 1.089694 -1.0815e-05
17:8626492 T C 0.643556 -7.3531e-06
17:8628632 C T 1.536869 1.8313e-05
17:8632212 T C 0.055951 -2.6960e-05
17:8635960 A G 0.850639 4.4818e-06
17:8636089 T C 0.041226 2.3405e-06
17:8638591 T C 0.036398 -3.3150e-05
17:8643276 A G 0.024975 9.7853e-07
17:8644854 T C 0.037007 -5.4795e-06
17:8645367 A G 0.931813 -1.7676e-06
17:8647015 A G 0.040849 1.0098e-06
17:8647958 A G 0.073365 5.0023e-05
17:8655415 C A 0.986074 4.2440e-05
17:8657224 T C 0.102154 1.3479e-05
17:8658901 A G 0.155042 3.1612e-05
17:8659215 T C 0.041869 -2.1501e-05
17:8661641 T C 0.050389 3.5413e-06
17:8662026 G A 0.696301 3.1340e-06
17:8663942 T C 0.692534 4.7119e-06
17:8673696 T C 0.782962 1.6463e-05
17:8677740 T C 0.022537 -4.2478e-07
17:8680917 A C 0.039985 -4.4021e-06
17:8687969 G T 0.882961 4.1003e-07
17:8692797 A C 0.031217 9.7468e-06
17:8693055 G A 0.528040 -1.2795e-05
17:8695950 A G 1.750201 -3.6964e-05
17:8700178 C T 1.806547 2.3405e-05
17:8700982 T C 0.387124 -2.2973e-05
17:8701116 A G 0.197625 -1.5474e-06
17:8701423 G A 0.458983 -1.4745e-05
17:8701799 T G 0.377540 2.5738e-05
17:8703244 C T 0.477053 2.8718e-07
17:8706451 C T 0.920556 -1.1696e-06
17:8706496 T C 0.120877 -5.5174e-06
17:8706869 A G 0.042947 2.3108e-05
17:8706966 T C 0.064352 -4.0949e-06
17:8709395 C T 0.658297 1.9696e-05
17:8711808 G A 0.062645 1.3105e-05
17:8716640 T C 0.096756 -2.3492e-05
17:8721285 T G 0.330806 4.4657e-06
17:8721608 G A 0.791839 -8.2436e-06
17:8726845 C A 0.037973 7.6914e-07
17:8735090 G A 0.539460 -1.4231e-05
17:8735332 G A 0.208504 1.8802e-05
17:8736330 A G 0.079869 1.7702e-05
17:8743118 A G 0.810321 5.0908e-06
17:8746703 T C 0.056529 2.1874e-06
17:8750007 C T 0.354758 1.5671e-05
17:8752857 G A 0.032377 -6.6395e-06
17:8752915 A G 0.025244 -1.2843e-05
17:8756311 T C 0.646371 3.7065e-05
17:8764181 T C 0.032499 -1.0260e-05
17:8772528 A C 0.169046 5.1361e-06
17:8773840 G A 1.492315 1.7998e-05
17:8779547 A G 0.059453 8.9080e-06
17:8785481 T C 0.602506 5.9237e-05
17:8787495 A G 0.204125 -8.8154e-06
17:8793187 C A 0.833793 4.8284e-05
17:8800308 A C 1.300786 -2.3909e-06
17:8800813 G C 1.319063 -1.0250e-05
17:8809832 C T 0.749161 3.3673e-05
17:8811669 C A 0.548524 7.0419e-05
17:8813427 A C 0.059861 4.5423e-06
17:8813555 A G 0.187745 -1.4915e-05
17:8815120 G A 0.137026 -5.2965e-05
17:8817088 G A 0.183995 -3.3386e-05
17:8817485 C T 0.102590 -1.4130e-05
17:8818147 C T 0.979363 1.5943e-05
17:8821405 G T 0.195551 -3.1715e-05
17:8821854 A G 0.030622 -1.6021e-05
17:8823653 A C 0.693156 2.8249e-06
17:8830423 T C 0.107224 1.4832e-05
17:8831967 A C 0.063957 -2.4584e-06
17:8837753 C T 0.038591 6.6713e-07
17:8843200 G A 1.298246 1.6886e-05
17:8843852 G A 0.253827 -6.9572e-06
17:8845615 T C 0.158554 2.9894e-05
17:8851074 G A 1.692211 -8.2653e-06
17:8851483 G C 0.126229 1.8966e-06
17:8852793 A G 0.089109 1.6852e-05
17:8867396 T C 0.110324 -1.3715e-05
17:8871755 G A 0.789707 -6.0613e-06
17:8878721 A G 0.067983 1.2044e-05
17:8879432 C T 0.149079 8.3631e-06
17:8895695 G C 0.220193 -4.3567e-05
17:8897139 T C 0.139481 1.8804e-06
17:8897258 A G 0.093475 -9.0165e-06
17:8897699 A C 0.694383 -8.2313e-07
17:8898549 T C 0.025070 2.5491e-05
17:8899137 G T 0.290229 8.8657e-06
17:8899459 C G 0.659474 1.6999e-05
17:8899812 C A 0.077064 6.8498e-07
17:8902501 A C 0.327814 2.2719e-05
17:8902514 C G 0.040441 6.4293e-06
17:8904809 T C 0.059524 -7.8747e-06
17:8907415 C A 0.661792 -1.2680e-05
17:8908175 A G 0.195136 -1.2708e-05
17:8908240 C T 0.095229 -9.5907e-06
17:8909057 T C 0.423431 -2.1821e-05
17:8911572 T C 0.044160 1.8296e-05
17:8916829 A G 0.526446 -2.9231e-06
17:8917295 A T 0.095355 7.9436e-06
17:8921407 A G 0.039625 1.5508e-05
17:8923984 C G 0.384622 5.5096e-05
17:8928411 G T 1.452683 -7.9551e-06
17:8932356 G A 1.484169 1.3367e-05
17:8934982 T C 0.429561 -2.1252e-05
17:8943929 C T 1.472045 4.0351e-05
17:8956285 T G 0.255714 1.5513e-05
17:8957715 C A 0.038221 1.7517e-05
17:8959680 T C 0.551281 7.3860e-06
17:8963937 G A 0.335491 -1.6417e-05
17:8965856 A G 0.614589 -1.3222e-05
17:8967469 G A 1.449749 7.2389e-06
17:8975415 A G 0.095753 -8.0395e-06
17:8982593 T G 0.974512 2.8622e-05
17:8983686 A G 0.123903 1.5551e-05
17:8990901 G T 1.438207 -5.9332e-06
17:8993901 C A 0.492379 -5.5976e-07
17:8997437 G A 0.241928 -5.0644e-06
17:8999456 C T 1.488843 -2.3624e-05
17:9000233 G A 1.679761 -1.3942e-05
17:9001038 G A 0.994390 -2.5443e-05
17:9002757 A G 0.047298 2.4217e-05
17:9006503 C A 0.034896 -1.7109e-05
17:9017168 A G 0.257261 2.3273e-06
17:9022295 G T 0.492114 -8.8587e-08
17:9031155 T C 0.352735 -1.7447e-05
17:9038878 T C 1.130662 -4.6297e-05
17:9040400 C T 0.081541 -1.3282e-05
17:9047519 A G 0.050542 4.3568e-05
17:9047744 G A 0.068370 -4.1781e-06
17:9048344 T C 0.033223 2.0334e-06
17:9049393 C T 0.027246 8.7164e-06
17:9050242 A G 0.055074 1.0818e-05
17:9059488 G A 1.156616 2.8445e-05
17:9060995 G A 0.353544 1.6971e-05
17:9064352 A G 0.124209 1.6078e-05
17:9065552 A G 0.060374 -8.9466e-06
17:9066254 C T 0.041049 2.1961e-06
17:9066950 A G 0.421694 -3.9061e-05
17:9068420 A G 0.379084 1.0263e-05
17:9072251 T G 0.281142 -3.8114e-05
17:9072898 C T 0.044538 -9.5610e-07
17:9073430 G A 0.888034 2.9481e-06
17:9074101 C T 0.360803 6.8716e-06
17:9074449 G A 0.321195 -2.0833e-05
17:9074666 T C 0.212560 -2.4063e-05
17:9081051 C T 0.696794 -3.6134e-05
17:9084318 T G 0.794501 -7.3975e-06
17:9084413 A G 0.232820 -3.3531e-05
17:9086528 G A 0.033311 1.1204e-06
17:9089063 C T 0.324873 2.3774e-07
17:9089880 T C 0.146053 -2.5383e-05
17:9091421 G A 1.765004 -2.4695e-05
17:9093265 A G 0.665563 -2.5066e-05
17:9095577 A G 1.217986 -1.1903e-06
17:9095881 G A 0.380124 1.8147e-05
17:9099249 G A 0.499822 -3.5767e-06
17:9101688 G A 0.928645 -3.9889e-06
17:9104053 T C 0.347863 1.9685e-06
17:9104736 G C 0.054234 -2.2570e-05
17:9105583 C T 1.102974 6.1742e-06
17:9105723 T C 1.125362 -6.2973e-06
17:9106014 T C 0.056508 -1.1312e-05
17:9106606 C T 0.654670 -3.9996e-05
17:9109289 T C 0.042494 6.9917e-06
17:9111839 G A 0.071145 -3.9603e-06
17:9112300 G A 0.562154 -2.7742e-05
17:9113060 A G 0.178657 8.3770e-06
17:9114519 C T 0.022820 9.7454e-07
17:9115223 C T 0.185335 2.2315e-05
17:9115538 T G 0.022806 2.6649e-06
17:9119195 C T 0.075517 2.3059e-05
17:9121155 A C 0.115455 4.9908e-06
17:9121481 T C 0.039503 2.4718e-05
17:9122038 T C 0.187119 -1.2927e-05
17:9124905 A G 0.318390 -2.2013e-05
17:9126512 G A 0.025023 2.7696e-05
17:9127010 T C 0.529118 -3.9770e-05
17:9127852 T C 0.463736 2.2110e-05
17:9128840 G A 0.079491 9.5540e-06
17:9129472 G T 1.029813 -7.4829e-06
17:9130254 A G 0.156354 1.8147e-05
17:9131387 T G 0.087345 6.2648e-06
17:9131640 T C 1.866829 -4.6717e-06
17:9131855 C T 0.044272 1.0693e-05
17:9132809 T C 0.970826 3.7677e-06
17:9136698 A G 0.071304 1.5491e-05
17:9138062 T C 0.516144 -6.1644e-06
17:9138177 C G 0.596101 2.4322e-05
17:9141323 G T 0.315585 -1.8020e-05
17:9145458 T C 0.093822 -1.5111e-05
17:9147259 C T 1.861406 -1.0097e-05
17:9153099 A G 1.265880 1.3973e-05
17:9154655 T C 0.534116 1.7630e-05
17:9155067 A G 0.331469 -1.6646e-05
17:9157148 A G 0.053976 -9.8913e-06
17:9159150 T G 0.520288 -2.4694e-05
17:9160130 G A 0.635498 4.4175e-06
17:9162195 G T 0.092339 -3.3257e-06
17:9162853 A G 0.711114 -1.7630e-05
17:9166951 G T 0.023653 -2.6715e-05
17:9168548 C T 0.067279 -1.2984e-05
17:9170659 C T 0.071287 1.0607e-05
17:9170788 C T 0.090449 -6.8784e-06
17:9171803 A G 0.022843 6.3476e-06
17:9176663 T G 0.070523 1.1679e-06
17:9177477 T C 0.489370 1.3604e-05
17:9179762 G A 0.187935 -7.4188e-06
17:9179849 T C 1.075884 -8.6247e-07
17:9180632 A G 0.723965 -3.1262e-06
17:9181459 T C 1.068030 2.8065e-06
17:9189602 T C 0.488208 -1.9481e-05
17:9190336 C G 0.494137 -2.8032e-06
17:9193414 C T 0.153502 -1.8053e-05
17:9196576 C T 1.075493 -3.1911e-05
17:9196979 A T 0.401907 -1.0487e-05
17:9200826 T C 1.708006 -2.8468e-06
17:9200911 A G 1.173874 7.8291e-06
17:9201195 A G 0.430380 -4.4768e-06
17:9203254 G T 1.086199 -2.5539e-06
17:9207228 A G 0.061472 8.5892e-06
17:9207938 G A 0.107625 9.1564e-06
17:9221216 C T 0.142833 6.5075e-06
17:9240428 T C 0.098143 5.9558e-06
17:9243072 T C 0.286503 2.1414e-06
17:9243752 T C 0.101002 7.6697e-06
17:9243954 G A 0.064165 -2.4429e-05
17:9244424 C T 1.248320 -1.7189e-05
17:9246493 A G 1.036528 1.9233e-05
17:9248401 A C 0.249173 -8.4043e-07
17:9258231 A G 0.020827 1.5342e-05
17:9261927 A G 0.088368 6.3924e-06
17:9262116 C G 0.232048 2.0059e-05
17:9266807 C G 0.049250 -5.8683e-06
17:9273667 T C 0.464134 -6.8114e-06
17:9274797 G A 0.864803 1.2054e-05
17:9276821 C T 0.023615 1.7511e-05
17:9281305 G A 0.264996 -2.8743e-05
17:9286728 A G 0.157106 8.8731e-06
17:9290333 T C 0.070896 -1.2417e-05
17:9293567 C A 0.364617 -1.1307e-05
17:9295309 T C 0.485416 3.7843e-06
17:9300195 A G 1.082215 -4.6628e-05
17:9301555 T C 0.057957 -1.1889e-05
17:9306205 C T 0.456960 -8.2572e-06
17:9311556 G A 0.110022 -9.2398e-06
17:9313476 C A 0.539834 2.0005e-05
17:9319230 G A 0.081654 -1.1846e-05
17:9323185 C A 0.080457 -2.8334e-05
17:9323684 A G 0.037286 6.4739e-06
17:9323942 T C 0.152319 8.0330e-06
17:9325819 C T 0.039635 -1.0953e-05
17:9326362 A G 0.706799 -1.5308e-05
17:9327313 T G 0.021293 -1.7749e-05
17:9328596 A G 0.500335 1.8281e-05
17:9329109 A C 0.059762 -2.9540e-06
17:9344846 G C 0.117120 3.4666e-05
17:9345324 G A 0.522869 -1.2799e-05
17:9346012 G A 0.118973 -5.6256e-06
17:9348352 A G 0.040067 -2.5405e-05
17:9350272 C T 0.539487 -2.0106e-06
17:9356045 C T 0.257146 -4.3557e-05
17:9360228 G C 0.684401 4.4230e-06
17:9361458 C T 0.219846 6.0094e-05
17:9364914 A G 0.034114 1.9433e-05
17:9365488 A G 0.608058 -3.8028e-06
17:9369076 G A 1.719525 6.6676e-05
17:9371810 C T 0.034362 -1.2264e-05
17:9372732 G C 0.329426 5.7520e-05
17:9373668 A G 0.049012 1.6693e-05
17:9378525 T C 0.097150 -3.6697e-06
17:9383203 C T 0.480857 -1.9349e-05
17:9383628 C A 0.120867 1.0724e-05
17:9384648 C G 1.713531 -4.9362e-05
17:9385943 C A 0.068129 -1.9007e-05
17:9391168 C T 0.545930 -4.8599e-06
17:9391196 A C 0.691803 -1.7637e-05
17:9392817 C T 1.535533 -1.3475e-06
17:9395033 G A 1.670493 -5.3294e-06
17:9395953 T C 0.076972 -9.5437e-06
17:9408381 T C 0.020651 -1.4326e-05
17:9408644 A C 1.432597 -6.4721e-06
17:9410920 A G 0.055716 -1.1451e-05
17:9416767 A G 0.048101 -3.1048e-06
17:9422425 A G 1.174798 -8.0425e-06
17:9423240 G A 0.173180 -9.2249e-07
17:9424006 A G 0.159295 5.1227e-06
17:9429737 T C 0.107900 -2.7279e-06
17:9431544 C T 0.043317 2.1522e-06
17:9432938 T G 0.080654 1.2631e-05
17:9433682 C T 0.945970 4.0660e-07
17:9435224 A G 0.429615 -7.4147e-06
17:9443190 A G 0.050596 -6.2608e-07
17:9443447 G A 0.024730 1.7510e-05
17:9444700 T G 0.748508 3.3921e-06
17:9454444 T C 0.077383 2.6130e-05
17:9457062 C T 0.051123 -2.2235e-05
17:9461158 C T 0.391877 7.3505e-06
17:9475593 T C 1.547871 -5.5897e-07
17:9484952 G A 0.032648 2.1290e-07
17:9486899 C T 1.539518 -1.0846e-05
17:9487085 A G 1.242394 2.3772e-06
17:9491125 T C 0.027882 -5.2942e-06
17:9491271 A G 0.043375 -1.3264e-06
17:9496186 T C 0.037177 -1.5285e-05
17:9502283 G T 0.040662 -4.5700e-07
17:9504942 A G 0.445768 -8.7318e-06
17:9506452 G A 0.023061 -7.7518e-06
17:9507058 T C 1.486283 -1.0340e-05
17:9509261 C T 0.067017 -1.4575e-05
17:9515777 A G 1.512231 -1.4680e-05
17:9517293 C T 0.054159 -3.0371e-05
17:9539211 T C 0.034005 1.2720e-05
17:9543336 C T 0.139950 1.6316e-05
17:9557439 C T 0.253511 -3.2952e-06
17:9559866 G A 0.060853 -7.2137e-06
17:9561662 A C 0.173289 1.4493e-05
17:9577529 T C 0.352568 -3.8288e-05
17:9581306 T G 0.025995 -6.9496e-06
17:9590356 C T 0.485569 -6.8267e-05
17:9590961 G A 0.038231 5.6231e-06
17:9596211 A G 0.020161 1.4386e-05
17:9607212 G C 0.166047 1.7879e-05
17:9607563 C T 0.131903 6.0061e-06
17:9608672 G A 0.072851 -1.0814e-05
17:9612755 A G 0.216032 -5.2096e-06
17:9613458 A G 0.066725 5.5555e-06
17:9613717 G A 0.529352 -2.0093e-05
17:9618365 A G 0.212462 -1.4892e-05
17:9618516 A G 0.044208 2.6073e-06
17:9619933 C T 0.110549 -8.0553e-06
17:9621627 T C 0.424760 7.0819e-06
17:9626266 C T 0.067065 3.2362e-05
17:9626430 A G 0.042841 -1.2887e-05
17:9627658 C T 0.132984 2.8197e-05
17:9628188 T C 0.170375 1.2252e-05
17:9628951 G A 0.020797 -1.6071e-05
17:9632679 A G 0.092033 6.3947e-06
17:9634904 C A 0.047577 -2.1345e-06
17:9642514 C T 0.081052 1.3185e-05
17:9644938 T C 0.044857 7.0252e-07
17:9646501 A G 0.131628 -6.1401e-06
17:9646875 T C 0.738503 -1.3143e-05
17:9648230 A G 0.186752 2.7268e-05
17:9652030 A G 1.900691 -2.3243e-05
17:9654094 T C 0.089932 3.0581e-05
17:9656682 A G 0.159703 -4.8310e-05
17:9657207 C T 0.786716 8.2805e-07
17:9659883 A G 0.041318 -4.9691e-06
17:9665434 T C 0.659838 9.6983e-06
17:9665891 T C 0.070023 2.7383e-06
17:9667102 T C 0.106771 -6.1411e-05
17:9669181 C T 0.093737 6.8648e-06
17:9669921 C T 0.441290 5.2824e-05
17:9671796 A G 0.222797 -2.6172e-05
17:9672135 C T 0.664451 1.7858e-05
17:9674077 G A 0.245076 8.1689e-06
17:9674901 T C 0.126817 4.3909e-05
17:9675341 T G 0.196717 5.1441e-05
17:9676115 G C 0.030218 5.9590e-06
17:9678294 G C 0.342498 -2.9971e-05
17:9680451 C T 0.488602 -1.7614e-04
17:9681100 A C 0.072324 4.2666e-05
17:9685227 A G 0.022072 -1.9476e-05
17:9686731 A G 0.081694 -2.8378e-05
17:9691447 G A 0.412432 -4.6077e-05
17:9692477 G A 0.180116 4.8099e-07
17:9693061 C T 0.495786 -1.2851e-05
17:9693536 A G 0.749661 -6.6949e-06
17:9698027 C A 0.593300 -3.0080e-05
17:9698342 A G 0.427477 -2.0704e-05
17:9699280 C T 0.425614 -2.0532e-05
17:9699974 C T 1.342230 -6.2427e-06
17:9706979 A G 0.086984 6.6813e-06
17:9709746 C G 0.091034 2.8888e-05
17:9710585 C A 0.235632 7.8412e-06
17:9711808 T C 0.160512 -9.5490e-06
17:9712255 A G 0.908796 1.7269e-05
17:9713505 A G 1.295268 2.6788e-05
17:9715714 A C 0.037551 1.3776e-05
17:9715872 C A 1.374881 2.1782e-05
17:9716518 C G 0.730221 1.5556e-05
17:9716564 C T 0.292055 1.4240e-05
17:9717078 G A 0.117117 4.0375e-06
17:9717710 C T 0.339193 -7.9575e-06
17:9718080 A G 0.657624 5.8889e-06
17:9721208 G A 0.897247 3.4118e-07
17:9721289 G A 0.342876 -5.2774e-06
17:9722915 T C 0.187160 1.6945e-05
17:9723556 T C 0.029507 -1.0651e-05
17:9724374 G A 0.135758 1.6863e-05
17:9724521 A C 0.146050 -6.0269e-07
17:9725279 T C 0.731247 -3.0117e-05
17:9729182 A G 0.151625 -1.6539e-07
17:9730883 A G 0.090962 -1.8152e-05
17:9737381 G C 0.087226 8.7733e-06
17:9741032 C T 0.138295 -4.3545e-06
17:9741240 C T 1.177641 4.3198e-05
17:9743922 T A 0.022758 4.4134e-06
17:9744077 A G 0.041723 1.2478e-05
17:9746242 G A 0.103076 5.4590e-06
17:9748647 T C 0.812568 1.8813e-05
17:9749662 A G 0.190563 1.8114e-05
17:9750310 C T 0.292201 1.8287e-05
17:9750416 G A 0.076455 9.8995e-06
17:9750531 C T 0.023772 1.4096e-05
17:9755804 G A 0.055856 -1.3176e-05
17:9758829 G A 0.479627 -1.7183e-07
17:9759490 C A 0.659705 2.7952e-05
17:9760589 G A 0.048022 -4.4384e-06
17:9766574 T C 0.036517 -9.0456e-06
17:9767381 C T 0.324642 -9.0922e-07
17:9769199 C T 0.173938 4.3008e-05
17:9774804 A T 0.080005 1.4322e-06
17:9782111 C T 1.255690 1.5143e-05
17:9784332 A G 0.037901 -4.0252e-06
17:9788826 A T 0.024370 -8.0462e-06
17:9790129 G A 0.078648 -9.8022e-06
17:9792768 A G 0.663479 -8.5793e-06
17:9799670 G C 0.030755 1.6632e-06
17:9800361 A G 0.293092 -4.1831e-06
17:9800658 G T 0.053782 3.3751e-05
17:9801828 C T 0.527374 -2.3654e-05
17:9803019 T C 0.105323 2.2037e-05
17:9807112 G A 1.070638 1.4676e-06
17:9808571 G T 0.322640 1.6125e-05
17:9811861 T C 0.697290 -7.4096e-07
17:9811917 A G 0.050297 -2.0179e-05
17:9815580 C T 1.206668 8.0361e-06
17:9817944 A G 0.062278 -6.0874e-07
17:9818602 C T 0.120024 -1.3271e-05
17:9819630 T C 0.040482 2.5231e-06
17:9820141 A C 0.988478 1.9698e-05
17:9820695 T C 1.156341 8.8285e-06
17:9821123 G C 1.015462 3.0655e-06
17:9821585 C T 0.062819 2.4046e-05
17:9822188 C T 0.689134 1.0410e-05
17:9825332 C T 0.042868 6.9162e-06
17:9825466 A G 0.853389 5.7018e-06
17:9826867 G A 0.129050 1.2283e-05
17:9827240 C T 0.241034 2.9302e-05
17:9827890 G T 0.869450 1.1432e-05
17:9828482 A G 0.031907 -5.2044e-06
17:9838605 G A 0.810671 1.0465e-04
17:9845151 T C 0.035586 1.6214e-05
17:9846274 G T 0.236937 3.9660e-05
17:9847755 T C 0.144751 2.2891e-05
17:9850086 T C 0.020579 2.1520e-05
17:9854462 C A 0.814893 4.3377e-05
17:9858012 G A 0.106911 1.8759e-05
17:9858172 C T 0.320739 1.0975e-05
17:9860045 G A 0.060354 3.2439e-06
17:9860300 A G 0.066392 -4.5956e-06
17:9864430 G C 0.027817 1.4803e-05
17:9864623 A G 0.062985 1.4523e-05
17:9864752 T C 0.418736 -7.2294e-06
17:9868248 G A 0.497377 2.9385e-06
17:9871988 T C 0.974416 -1.1650e-07
17:9872446 C T 0.033883 1.3915e-06
17:9872768 G A 1.473935 5.0764e-06
17:9874244 G A 1.150786 4.2649e-05
17:9877481 G A 0.242968 4.2703e-05
17:9877812 G A 0.732312 3.0055e-05
17:9878173 G A 0.841092 9.8679e-06
17:9879046 G A 0.475227 5.7883e-06
17:9888293 G C 0.596645 -3.9906e-06
17:9888747 T C 0.029300 -2.5121e-05
17:9891475 A C 0.486515 1.4326e-05
17:9893003 A G 0.717716 -1.5864e-05
17:9893773 G A 0.599290 -2.1668e-06
17:9895754 A C 0.047043 2.5114e-05
17:9902533 C T 0.247293 1.4226e-05
17:9903115 C T 0.193637 1.6310e-05
17:9906906 A C 0.090360 5.6092e-06
17:9909250 G A 0.248779 1.1319e-05
17:9911938 C T 0.302384 2.9656e-05
17:9914612 A G 0.158272 -2.3313e-06
17:9919425 A G 0.210653 -1.3137e-05
17:9921361 C T 0.054448 1.3690e-06
17:9921653 T G 0.246759 4.2495e-05
17:9921755 A G 0.174571 1.6836e-05
17:9923714 C T 0.321729 -1.6001e-05
17:9932583 G C 0.078886 5.8517e-06
17:9932680 T C 0.182995 -1.7369e-06
17:9933397 G A 0.269548 -5.2642e-06
17:9934139 T C 0.307980 2.9599e-05
17:9940674 G A 0.143643 1.7799e-05
17:9941713 C A 0.055315 7.2323e-07
17:9943333 T C 0.030721 -2.7230e-05
17:9947619 T C 0.630062 1.4960e-05
17:9948619 A G 0.044238 3.9298e-06
17:9949102 G A 0.352905 -1.9773e-06
17:9956315 G A 0.102386 -4.5756e-06
17:9962409 C G 0.275093 1.6970e-05
17:9964438 C G 0.053496 -2.0237e-05
17:9964836 G A 0.264887 2.5136e-05
17:9967513 A G 0.507706 -2.7459e-05
17:9967522 A G 1.027936 -8.8510e-05
17:9967887 A G 0.120405 -1.7785e-05
17:9968168 T C 0.969990 -1.5605e-06
17:9975297 C T 0.649947 9.3242e-06
17:9977633 G A 0.042862 -4.6286e-05
17:9981026 C A 1.294326 -1.2703e-05
17:9982366 C T 0.020477 -2.4587e-06
17:9985841 T C 1.005195 -1.0391e-05
17:9987313 A G 0.121265 8.9740e-06
17:9991805 C T 0.222172 -5.6818e-07
17:9996943 G T 1.280230 6.4081e-07
17:9999183 T C 0.061336 -4.2053e-06
17:9999802 G A 0.340995 -1.8697e-05
17:10001501 A C 0.058939 -3.7127e-05
17:10002773 T C 0.032482 2.9322e-07
17:10003245 C A 0.547616 -4.9954e-06
17:10003801 A G 0.557003 1.9404e-05
17:10004765 A G 0.091129 1.1360e-05
17:10004821 A G 0.026570 4.3470e-07
17:10005485 G C 0.206182 2.1458e-06
17:10005792 A G 0.273128 -1.1590e-05
17:10006097 T C 0.564775 -1.1208e-05
17:10006276 A G 0.055638 -1.2968e-05
17:10007574 C T 0.097181 1.8655e-05
17:10007931 G A 0.131641 -2.8457e-05
17:10008866 C G 1.849602 -3.2581e-06
17:10009297 G A 1.342926 9.2000e-06
17:10009702 A G 0.119262 -6.2582e-06
17:10010287 A G 0.257095 -4.4622e-06
17:10011876 A C 0.682460 1.5628e-05
17:10012956 A C 0.083394 1.0472e-05
17:10015197 A G 1.217483 2.3966e-05
17:10016209 A G 0.588033 -8.2048e-07
17:10019286 A G 0.139709 -1.9972e-05
17:10021550 T C 0.081650 3.1208e-06
17:10023740 G A 0.063549 -1.4582e-05
17:10025405 C T 1.264302 -9.2596e-06
17:10027040 A G 0.505815 -3.5932e-06
17:10030483 G A 1.929104 3.8509e-06
17:10031090 T C 0.747315 -7.9389e-06
17:10031642 T C 0.887534 -1.5387e-05
17:10034364 G A 0.550982 3.2107e-05
17:10035664 C G 1.935189 3.4487e-06
17:10038984 C T 0.090918 6.1956e-07
17:10041675 A G 0.042195 -1.7759e-05
17:10044114 A G 0.858924 3.5094e-05
17:10045023 G A 0.395008 -9.0375e-06
17:10046122 C T 0.144112 -9.8984e-06
17:10047107 T C 1.721534 1.4589e-05
17:10047189 G A 0.071345 3.5315e-06
17:10050672 T C 0.041474 2.1471e-06
17:10050763 C T 0.913794 -1.2121e-07
17:10053424 A G 0.091707 -4.7490e-05
17:10054325 G A 1.362696 -1.2310e-05
17:10059451 G A 1.884158 -2.4948e-06
17:10062453 A G 0.438798 -1.0714e-04
17:10062585 G A 0.314242 4.3587e-05
17:10065697 C A 0.509963 4.8186e-05
17:10065939 A G 0.317676 3.3581e-05
17:10071487 A G 0.155980 -3.7738e-06
17:10071868 A G 0.336555 -3.4772e-05
17:10078260 C T 0.167938 -8.5247e-06
17:10080169 A G 0.023999 1.2287e-05
17:10080381 C T 0.228033 -8.3472e-06
17:10081098 A T 0.070257 2.9044e-05
17:10081446 C A 0.047145 6.7242e-06
17:10081621 G A 0.998032 1.0279e-06
17:10083238 T G 0.163776 -8.1738e-06
17:10084339 A G 0.818137 9.9191e-06
17:10084353 A G 1.178749 -1.7847e-05
17:10084782 C T 0.245569 -2.7134e-06
17:10086870 T C 0.047230 -1.1937e-05
17:10087897 C A 0.070363 1.2755e-05
17:10093966 C T 0.700119 3.1978e-05
17:10095871 G A 0.144931 -9.6037e-06
17:10095977 C T 0.068500 -7.7251e-06
17:10096972 C T 0.360714 -3.0275e-05
17:10102743 C A 0.031465 1.7695e-05
17:10102821 G C 1.478413 2.7506e-05
17:10103771 C A 1.130356 -1.0486e-06
17:10104105 C T 0.108954 -1.2752e-05
17:10108102 A G 0.070574 3.0982e-06
17:10108472 T C 0.101413 -1.4032e-05
17:10118793 C T 0.493345 -1.7446e-05
17:10125196 A G 0.088661 2.6330e-05
17:10125301 G A 0.239575 -1.6938e-05
17:10125649 A G 0.603292 -1.9147e-06
17:10127796 G C 0.162767 4.6646e-06
17:10128504 A G 1.425920 -1.4191e-05
17:10129086 T C 0.097194 1.4101e-05
17:10129965 C T 0.202776 -1.4135e-05
17:10135410 T C 1.104259 1.2566e-05
17:10140009 T C 0.442925 8.1880e-07
17:10147916 C T 0.071733 4.6331e-06
17:10148724 T C 1.549547 1.8916e-05
17:10151176 T C 1.098598 -7.5139e-06
17:10152676 A G 0.036772 -1.1002e-06
17:10153190 A G 0.044259 -5.3296e-07
17:10153352 A G 0.066106 1.2663e-05
17:10153888 A G 0.047822 6.0601e-06
17:10154763 A G 0.036120 1.2395e-05
17:10155277 G A 0.989097 2.1925e-06
17:10156086 C T 0.240112 -3.1485e-05
17:10158810 G C 0.422761 1.3169e-05
17:10159435 G A 0.553726 1.8567e-05
17:10161919 G A 1.770655 -7.9749e-06
17:10162050 T C 1.168689 -1.1555e-05
17:10167735 T G 0.351970 1.9266e-06
17:10168780 G A 1.025087 -3.8463e-05
17:10169133 C T 0.032506 -8.8344e-06
17:10171168 A G 0.190125 -3.0767e-05
17:10171880 T C 0.854277 1.4524e-05
17:10173288 A G 0.274294 -2.9418e-05
17:10178448 A C 0.358317 -1.2582e-05
17:10179073 G A 0.052905 4.6481e-06
17:10179681 A C 0.072620 2.7145e-05
17:10180193 T C 0.709050 -9.9208e-05
17:10182260 T C 0.048427 -1.0101e-05
17:10183031 G A 0.513006 -5.3113e-06
17:10184965 A C 0.780456 1.6947e-05
17:10185972 T C 0.204081 -7.2333e-06
17:10188067 A G 0.958760 -2.2687e-05
17:10189354 T C 0.175580 1.7106e-05
17:10193619 T C 0.022106 8.7874e-06
17:10197721 G A 0.155460 -4.0072e-06
17:10198473 T C 0.088463 -7.4000e-06
17:10198585 C T 0.168111 -2.3000e-05
17:10200522 G A 0.506553 -4.9181e-06
17:10204401 T C 0.119358 5.0029e-06
17:10206595 C T 0.141327 2.8387e-05
17:10208745 G A 0.278238 -5.6107e-05
17:10209778 A G 0.030020 -4.3569e-06
17:10212964 G C 0.027304 -7.9727e-06
17:10215944 A G 0.045510 1.1311e-05
17:10217233 A G 1.152319 -1.3809e-05
17:10218277 G A 0.134388 -1.1953e-05
17:10218984 T G 0.025781 2.2591e-05
17:10219113 T C 0.321341 7.3230e-06
17:10219366 T C 1.566220 -1.8148e-05
17:10220349 A G 0.266577 6.5584e-06
17:10220598 A G 0.066348 9.6280e-07
17:10222061 A G 0.829390 -1.9308e-05
17:10222462 A G 0.029874 5.2407e-06
17:10223022 G A 0.201497 2.0343e-05
17:10223714 C T 1.254643 -1.7476e-05
17:10225047 G T 0.098255 7.3861e-06
17:10226337 A G 0.104106 -1.1470e-05
17:10228815 G A 1.339377 -2.4467e-05
17:10231335 T C 0.020923 -1.6612e-05
17:10232934 G A 0.035236 -5.6458e-06
17:10234834 T C 0.471161 -1.1628e-05
17:10235601 A C 0.048233 4.6122e-05
17:10235790 A G 0.330011 9.3019e-06
17:10236464 T C 0.033434 -1.5709e-05
17:10239840 A C 0.054581 1.3417e-05
17:10240965 A C 1.636423 -1.3208e-05
17:10242956 G A 0.056294 1.4427e-06
17:10243717 A G 1.654496 -2.4238e-05
17:10244704 C T 1.166214 -3.3940e-05
17:10247544 T C 0.582471 -3.7671e-06
17:10248712 G A 0.023860 1.5893e-05
17:10249820 G A 0.021626 1.1723e-05
17:10250972 T G 1.726341 -2.5727e-05
17:10257937 T C 0.091074 -2.8105e-05
17:10263598 C T 0.033400 -1.4488e-05
17:10266151 A G 0.033825 -4.5936e-06
17:10266517 T C 0.333890 3.3311e-05
17:10270160 A G 0.060775 3.4254e-06
17:10271486 C G 0.468394 -4.4033e-05
17:10274188 G A 0.106374 -2.3722e-05
17:10274925 A C 0.098183 -1.3770e-05
17:10276706 G A 1.701244 1.4332e-05
17:10279943 T G 0.651899 -1.5995e-06
17:10292672 A C 0.033121 -3.7786e-07
17:10303756 G A 0.025791 9.1841e-06
17:10312472 A G 0.111810 -4.4174e-07
17:10317842 G A 0.812354 8.5747e-06
17:10319056 G A 0.051514 -5.8323e-06
17:10324980 T C 0.593544 1.7472e-05
17:10330168 C T 0.241540 4.3885e-05
17:10342896 A G 0.077336 7.6965e-06
17:10344802 A G 0.079100 2.0776e-05
17:10349895 T C 0.021191 -9.1423e-07
17:10354974 C T 0.697773 1.1624e-05
17:10355371 T C 0.702896 1.9807e-05
17:10355763 C T 0.811174 1.1428e-05
17:10356736 T C 0.381504 -4.5522e-05
17:10358760 A G 0.152819 -6.8478e-06
17:10362025 C T 0.706470 1.6938e-05
17:10366204 C T 0.089983 4.9023e-05
17:10374300 T G 1.067068 -2.0948e-06
17:10376558 T G 0.046928 -1.1512e-05
17:10380939 G C 1.883067 1.4692e-05
17:10382298 T G 0.053000 -3.2268e-06
17:10407084 A G 0.052497 -1.0805e-05
17:10409241 C T 0.078849 2.1021e-05
17:10413681 C T 0.023741 6.8057e-06
17:10415269 G A 0.027290 -6.7787e-06
17:10448179 T G 0.111728 2.3440e-06
17:10450039 T C 0.683266 5.0964e-05
17:10451474 T C 1.883855 1.6600e-05
17:10453015 C T 0.037265 -1.7344e-05
17:10461579 T C 0.053098 1.3120e-05
17:10463231 A G 1.089259 -3.3874e-05
17:10490455 C T 0.049716 1.8695e-05
17:10496050 G A 1.203221 -3.5391e-05
17:10502895 T C 0.088800 4.3669e-05
17:10518031 T C 0.209065 3.0180e-05
17:10520042 A C 0.739679 1.1701e-05
17:10525300 A G 0.022959 6.3609e-06
17:10525936 C T 0.197812 -1.8464e-05
17:10531250 C T 1.510803 3.0082e-05
17:10531421 G A 0.036776 3.3647e-06
17:10537165 C T 0.133511 -8.9068e-06
17:10541303 G A 0.030986 7.6874e-06
17:10541497 T C 0.020654 -1.7447e-05
17:10541515 T C 1.587911 1.4701e-05
17:10542708 T C 0.033760 -1.6659e-05
17:10543463 C T 1.456545 1.9239e-05
17:10544093 G A 0.051392 5.9062e-06
17:10552488 A G 1.536186 8.9791e-06
17:10553769 T C 0.055842 3.9487e-06
17:10558376 G A 0.042185 3.8621e-06
17:10560760 A G 0.156388 -1.2061e-05
17:10561253 G A 1.225252 4.8214e-05
17:10561387 C T 0.060738 6.9305e-06
17:10561422 A G 1.225905 4.7391e-05
17:10562961 G C 0.096640 1.5647e-05
17:10565963 C T 0.195786 -7.0484e-06
17:10567483 C A 0.859298 -9.7655e-06
17:10574109 C T 0.076166 -1.4103e-07
17:10574159 T C 0.528856 -8.5519e-06
17:10578441 G A 1.960290 1.3363e-05
17:10579112 A C 0.022027 1.4290e-05
17:10581815 A G 0.059521 3.2980e-05
17:10587178 T C 0.830182 -2.5462e-06
17:10591452 C T 0.042151 3.1183e-06
17:10593642 C A 0.063991 -4.4985e-06
17:10597657 T C 0.086298 8.9409e-06
17:10605966 C T 0.138002 2.2610e-05
17:10608518 G T 0.035297 -1.5274e-05
17:10619979 G C 0.202844 1.3871e-06
17:10624390 G A 0.832515 -1.0049e-05
17:10625803 C T 0.352347 2.5060e-05
17:10637130 A G 0.836489 -1.2620e-07
17:10643030 G A 0.319478 -2.9848e-05
17:10646854 T C 0.056784 -2.3691e-06
17:10652271 A G 0.069554 -2.7992e-05
17:10655180 A C 0.100621 9.0925e-07
17:10660581 T C 0.691891 -4.0186e-05
17:10660663 G A 0.085628 -2.0430e-05
17:10672166 T C 0.057192 1.7889e-05
17:10676343 G A 1.680913 2.7226e-05
17:10682743 C A 1.729153 5.0499e-05
17:10686934 C T 0.116441 1.7404e-05
17:10689671 G A 0.435323 1.6701e-06
17:10698399 G A 0.544346 -7.6191e-06
17:10700587 C G 0.813598 -4.4789e-05
17:10702859 T G 1.823505 -5.9480e-06
17:10703814 T C 0.057464 3.7440e-06
17:10707241 A G 1.518840 -1.9485e-05
17:10709674 A G 0.129384 1.2040e-05
17:10711453 A G 0.020297 7.1211e-06
17:10711704 C G 1.315170 2.1040e-05
17:10715540 G A 0.063634 1.5514e-05
17:10715840 T C 0.552957 -3.2216e-05
17:10716349 G A 0.929474 -1.7692e-05
17:10717762 G A 0.495776 -3.8417e-05
17:10725050 C T 1.124308 -5.5067e-06
17:10725883 T G 0.415040 -1.3173e-05
17:10726108 C T 0.109529 2.0651e-07
17:10726553 G A 0.229505 6.7051e-06
17:10727158 A G 0.545889 -3.0331e-05
17:10737115 G A 0.186922 7.8356e-06
17:10739615 T C 0.400305 -6.2648e-06
17:10751305 T G 0.571942 -2.4784e-05
17:10754301 T G 1.202106 -1.7123e-05
17:10756593 T C 0.027358 2.7904e-06
17:10762852 A G 0.421663 1.8078e-05
17:10772655 T G 0.323952 1.9380e-05
17:10774278 A C 0.361299 3.9859e-06
17:10787384 T C 0.746679 1.7396e-05
17:10787653 T C 1.364118 -5.8866e-06
17:10792151 T C 0.025261 3.5006e-05
17:10798217 T C 0.573570 -3.6581e-05
17:10800875 T C 0.119752 -2.2954e-06
17:10804853 T C 0.307667 -1.3139e-05
17:10813557 C T 0.080341 -4.5693e-06
17:10816212 A G 0.095569 1.0903e-05
17:10818236 C T 0.174265 -9.3604e-06
17:10819450 T A 0.051477 3.7106e-05
17:10824295 G A 0.153788 -8.1150e-06
17:10825562 T C 0.066885 3.1283e-06
17:10827074 A G 0.051912 4.0834e-06
17:10827342 T C 0.128058 1.2054e-05
17:10831299 A G 0.594309 1.2151e-05
17:10833525 C A 0.158711 2.7968e-05
17:10838629 A C 0.100254 -9.9016e-07
17:10851353 T C 0.115410 3.0279e-05
17:10855464 G A 0.585130 9.8060e-06
17:10858664 G A 0.439162 2.7877e-05
17:10863163 A C 0.723639 2.3030e-06
17:10864358 T C 0.043253 1.0641e-06
17:10871170 A G 0.082809 1.2657e-05
17:10871773 T C 0.582050 2.6893e-05
17:10873552 A G 1.831019 3.5952e-05
17:10879878 T C 0.032173 -8.0342e-06
17:10882051 A G 1.741175 1.8018e-05
17:10883013 T C 1.313355 1.1240e-05
17:10885174 A C 1.758840 6.8538e-05
17:10885809 T C 0.059830 -4.8297e-06
17:10887822 T C 0.243325 9.5524e-06
17:10889023 A G 0.163246 4.0247e-05
17:10889621 C A 1.081290 4.3917e-05
17:10889677 G A 0.449722 -5.2079e-08
17:10892634 A G 0.213111 9.4833e-06
17:10895679 T C 0.203660 -1.9868e-05
17:10896811 T C 0.412419 -6.1252e-06
17:10897981 T C 0.213468 1.4451e-06
17:10900814 T C 0.621817 4.6861e-05
17:10901643 T C 1.391092 2.2987e-05
17:10902917 C T 0.097116 -8.0553e-06
17:10907886 T G 0.064790 1.1867e-06
17:10915056 A C 0.056189 2.2781e-05
17:10916297 G A 0.036987 -2.2654e-05
17:10917049 C T 1.148820 -1.0291e-05
17:10920614 G A 0.083387 -1.1685e-05
17:10922955 T C 0.591817 1.8481e-05
17:10924376 A G 1.624197 5.6958e-05
17:10925772 A G 0.356318 -1.6682e-05
17:10929166 C T 0.344324 -1.2903e-05
17:10935730 A G 0.833483 9.7511e-06
17:10941338 T C 1.790200 1.5524e-05
17:10945800 C T 1.748723 1.6004e-05
17:10946574 C T 0.116226 4.3687e-06
17:10954362 A C 0.059493 -1.5916e-05
17:10955441 T C 0.090340 -1.0229e-05
17:10957463 G A 0.669996 1.1843e-05
17:10963206 G A 0.041672 -1.7243e-05
17:10968437 T C 0.028735 1.9470e-06
17:10969958 C T 1.721538 -4.4185e-06
17:10970418 T C 0.030197 9.5075e-06
17:10976031 T C 0.070084 -1.9607e-05
17:10976886 A G 0.053466 -3.5786e-05
17:10977573 T C 0.041855 1.6857e-05
17:10977672 T C 0.763298 -4.7839e-05
17:10982282 G A 0.043892 -3.2994e-05
17:10988239 A C 0.048849 9.1995e-06
17:10990827 G A 0.086614 2.0583e-05
17:10991535 G A 0.326818 4.9025e-05
17:10994074 C G 0.052619 -1.8241e-06
17:10995328 G A 0.031992 2.3718e-05
17:11000863 T G 0.035889 4.9106e-05
17:11009487 T C 0.080535 3.6913e-05
17:11012636 G A 0.054373 1.2085e-05
17:11013277 T C 0.079529 -1.3720e-05
17:11019122 A G 0.127517 9.5630e-06
17:11020505 G A 1.065994 -3.0390e-06
17:11025242 C T 0.069319 -8.1357e-06
17:11026414 G A 0.033998 -1.0549e-05
17:11026937 T C 0.084282 -1.7526e-05
17:11032743 T C 0.030428 -2.6347e-05
17:11037081 A G 0.070373 1.2770e-05
17:11037395 G C 0.032390 -2.5938e-05
17:11037948 A G 0.267049 1.5633e-05
17:11039905 G A 0.191012 -5.0071e-05
17:11044322 C A 0.206383 1.1629e-05
17:11051603 A G 1.976307 -1.5223e-05
17:11052378 C T 0.108220 -1.7142e-05
17:11053422 A G 0.078641 -3.0161e-05
17:11053471 A G 0.100618 1.3319e-05
17:11053690 C T 0.183910 -1.2323e-05
17:11054161 G A 0.168570 -2.1675e-06
17:11055263 A C 0.190713 -4.5399e-05
17:11074436 C T 0.374535 -3.0747e-06
17:11077803 T C 0.159839 -1.5155e-05
17:11080121 A C 1.972727 -1.0488e-05
17:11083212 A C 0.195867 -7.9025e-06
17:11086163 T C 0.033257 2.5151e-05
17:11091772 T C 0.254820 -1.1298e-06
17:11105527 T C 0.023585 9.6743e-06
17:11108553 T C 1.578398 -2.3814e-05
17:11112915 T C 0.030153 -1.6843e-05
17:11117116 T C 0.049998 5.9087e-05
17:11120441 G A 0.057780 -9.6363e-06
17:11120708 A G 0.077387 1.9491e-05
17:11121643 C A 0.047788 -1.6534e-05
17:11122880 T G 0.144904 3.3344e-05
17:11126125 T C 0.444061 2.1706e-06
17:11132024 C G 1.872598 -2.3745e-05
17:11134687 A C 1.147661 -1.2654e-05
17:11146539 T G 1.829543 1.4669e-06
17:11152815 C T 0.160108 6.7386e-06
17:11162241 T A 0.062873 -1.9751e-05
17:11162302 G A 0.265594 -1.4559e-06
17:11165683 A G 0.052656 1.2491e-05
17:11166782 A G 0.139413 -4.9375e-06
17:11173189 A G 0.026695 -1.7411e-05
17:11176326 T C 0.081569 1.8453e-05
17:11176969 G A 1.859795 3.5194e-06
17:11177276 A G 0.056872 -2.4630e-05
17:11178293 A G 1.742327 -7.5733e-06
17:11178368 G T 1.225803 1.6554e-05
17:11178797 T C 1.106074 1.3558e-05
17:11179839 A G 0.255289 3.3315e-07
17:11180811 A C 0.047485 -6.5368e-07
17:11180892 A G 0.530947 2.2107e-05
17:11184163 C T 1.065141 1.1915e-05
17:11186169 T C 0.167972 -1.4923e-05
17:11186841 A C 1.673886 2.1897e-05
17:11186915 G A 0.482992 1.2495e-05
17:11188009 G A 1.968824 6.9311e-06
17:11189569 C T 1.335783 5.4897e-07
17:11190286 A G 0.063461 -3.9332e-07
17:11196479 C G 0.529366 1.3633e-05
17:11199904 T C 0.104980 -1.5113e-05
17:11200911 A G 0.023588 -9.1394e-06
17:11204390 T C 0.070693 1.5171e-05
17:11211753 A G 0.041549 -9.0286e-06
17:11218707 A G 0.289872 -1.7330e-06
17:11219322 A G 1.541898 8.9363e-06
17:11228589 C T 0.679635 6.7984e-06
17:11230348 A G 0.350206 -1.8634e-05
17:11232929 A G 0.086869 6.5391e-07
17:11236553 A G 0.073562 -2.6076e-05
17:11237522 G T 0.992524 5.4470e-06
17:11238646 A G 0.404541 1.0204e-06
17:11242203 A G 0.024961 2.1227e-05
17:11244025 T C 0.433209 2.0935e-07
17:11246869 A G 0.320250 -3.4530e-05
17:11250716 T C 0.225605 -8.5976e-05
17:11253101 C G 0.103844 1.0277e-05
17:11255351 T C 0.677979 3.9958e-06
17:11262638 A G 0.951294 1.2355e-05
17:11273541 A G 0.020994 -8.8592e-06
17:11284135 T C 0.033260 -4.6233e-07
17:11286924 C T 0.030731 -7.6076e-06
17:11289813 C A 0.077924 -1.0368e-05
17:11290984 C A 0.056192 -8.8460e-06
17:11291068 G A 0.023534 -4.9184e-06
17:11292736 C A 0.044402 1.0860e-05
17:11294805 T C 0.046193 1.3617e-05
17:11304316 A C 0.030864 6.6769e-06
17:11308579 G T 0.049692 -1.3103e-05
17:11308609 G A 1.026039 1.9061e-05
17:11309317 C T 0.354183 -1.7590e-05
17:11312057 A G 0.850989 1.2318e-05
17:11316781 A G 0.039605 -1.4588e-06
17:11318982 T C 0.435888 -6.0175e-05
17:11323957 G A 0.519605 1.3599e-05
17:11330291 A G 0.273720 -1.0621e-05
17:11330844 T C 0.619077 -1.9275e-05
17:11335591 G A 0.092676 2.3282e-05
17:11337350 T C 0.134538 -5.8066e-05
17:11338774 T C 0.234513 -5.8277e-06
17:11340943 G A 0.116536 -5.3515e-06
17:11340985 G A 0.384476 -1.4055e-05
17:11343014 C T 1.254116 6.8363e-07
17:11346125 A G 0.361374 6.2820e-06
17:11347691 T G 1.557374 4.0346e-06
17:11348805 T C 0.118276 -1.4392e-06
17:11352843 G A 0.838066 -4.8944e-06
17:11353146 G A 0.136741 2.0522e-05
17:11353695 T C 0.369955 -2.8565e-06
17:11356738 T C 0.886684 5.9353e-06
17:11357383 T C 0.150187 -1.2801e-05
17:11363320 C T 0.512680 -7.0525e-06
17:11363533 C G 0.099873 -8.6574e-06
17:11366244 T C 0.051239 -3.9279e-05
17:11369503 A G 0.334485 1.8858e-06
17:11372945 A G 0.694761 -1.7037e-06
17:11385936 T C 0.068928 4.3497e-06
17:11388572 G A 0.099948 -2.2856e-08
17:11389789 T C 0.495385 1.5421e-05
17:11392378 A G 0.103725 6.6295e-06
17:11395495 A G 0.028066 2.4305e-05
17:11395781 G A 1.088446 -1.0201e-05
17:11400383 A G 0.107465 2.7722e-05
17:11401881 T C 0.431686 2.1091e-05
17:11408485 A G 0.171939 6.8768e-06
17:11409422 C T 0.030860 -6.5478e-06
17:11410251 C A 0.815689 -9.9451e-06
17:11416204 A C 0.140164 7.7406e-06
17:11419580 T C 0.066973 2.4476e-05
17:11429715 A T 0.957254 -9.2681e-06
17:11438164 A G 0.048519 8.8311e-06
17:11440995 A C 0.021283 3.8755e-06
17:11443099 A G 0.093424 3.3986e-06
17:11444251 G A 0.815407 -1.7561e-05
17:11448689 T C 0.070387 1.2729e-05
17:11451874 G A 0.652042 -2.1721e-05
17:11456319 A G 0.164021 5.6555e-06
17:11465536 G A 0.231898 -3.6781e-06
17:11465863 G C 0.061173 -3.6224e-05
17:11472748 G A 0.536723 7.1363e-06
17:11488759 T C 1.214226 1.2547e-05
17:11490380 C G 0.570939 1.2245e-06
17:11491194 T C 0.877419 1.9085e-05
17:11495683 A G 0.188068 9.9503e-06
17:11496228 T C 0.603156 -2.5898e-05
17:11503692 C G 0.042926 -1.2136e-05
17:11507005 T C 0.350940 -4.3256e-06
17:11507867 T C 0.031884 -1.5893e-05
17:11507917 C G 0.124552 -6.4312e-06
17:11510689 T C 1.114577 -2.8340e-05
17:11511480 A G 0.082932 -7.1962e-07
17:11512376 T C 0.801498 3.0268e-05
17:11521078 G T 0.058875 -8.8898e-06
17:11522764 A G 1.925809 -6.4131e-05
17:11525098 C T 1.841779 -4.2569e-05
17:11526904 A G 0.178174 2.1460e-07
17:11527258 G A 0.645643 2.1051e-05
17:11528173 G C 0.047598 -1.3174e-05
17:11530712 T C 0.585732 2.3604e-05
17:11540268 A G 0.069778 1.4715e-05
17:11540418 G A 0.111507 -3.8766e-06
17:11543588 A G 0.082245 -3.3201e-06
17:11543610 G A 0.054350 -7.5341e-06
17:11550421 A G 0.034705 4.1835e-06
17:11551824 G T 0.131226 -3.3059e-06
17:11568302 A G 0.022194 1.1105e-05
17:11569204 G A 0.735844 2.7706e-05
17:11569766 G A 0.083081 1.0235e-06
17:11580672 C T 0.109569 -1.3311e-05
17:11583630 G A 0.131356 1.8380e-06
17:11584698 C T 0.131437 7.3949e-06
17:11586923 A G 0.353337 2.4959e-05
17:11588192 A G 0.083707 -1.6109e-05
17:11594284 C T 0.286561 6.8338e-06
17:11611851 T G 0.099006 2.8874e-05
17:11612733 T C 0.104062 -2.1984e-06
17:11617763 A G 1.965907 9.4891e-06
17:11629817 C T 0.031578 4.0771e-07
17:11631581 G A 0.050198 -1.6639e-05
17:11635486 T G 1.831603 6.5053e-06
17:11642231 G A 0.028028 -4.7629e-06
17:11644791 T C 0.022004 1.1846e-05
17:11645017 A G 0.046289 -2.3267e-05
17:11645082 G A 0.094899 1.3356e-05
17:11645984 G A 1.583420 -1.0374e-05
17:11647578 G A 0.056944 8.6796e-06
17:11650958 A G 0.191668 -2.9045e-05
17:11653273 G A 1.364277 1.2894e-05
17:11661701 G T 0.854664 1.1413e-06
17:11665655 G A 1.971696 7.8213e-06
17:11671089 T C 0.233483 -3.4401e-06
17:11673738 A G 0.044303 5.2722e-06
17:11674894 C T 0.236016 -6.0916e-06
17:11674965 T C 0.056121 -3.4025e-06
17:11679275 G A 0.023037 1.4198e-05
17:11680785 G A 0.361044 -2.6133e-05
17:11683685 C A 0.323755 -5.1252e-06
17:11684571 C G 0.380433 -4.8060e-05
17:11685745 A G 0.088960 -2.4761e-05
17:11686651 A G 0.040036 1.2417e-05
17:11687521 T G 0.144496 -8.4300e-06
17:11689646 A G 0.767119 5.1409e-06
17:11690031 G C 0.842646 -1.2343e-05
17:11690449 A G 0.037374 1.4700e-05
17:11691550 C A 1.399765 2.4699e-05
17:11694706 T C 1.194069 2.9188e-05
17:11698144 T C 0.333611 1.3468e-05
17:11707432 C T 0.102171 3.6817e-06
17:11714246 A G 0.059075 -2.6746e-05
17:11715541 T C 0.039142 -1.6697e-05
17:11717399 T G 0.843384 -1.8413e-05
17:11721344 C A 1.010631 7.3608e-06
17:11721791 T C 0.045626 -1.1072e-05
17:11725337 T C 0.090629 4.4594e-08
17:11732011 A G 1.175788 1.7267e-05
17:11732293 C G 0.140987 -1.7409e-05
17:11733517 A C 0.045945 1.4580e-06
17:11736819 C G 0.248881 3.1472e-05
17:11738332 G A 0.676833 -4.0037e-05
17:11738774 G C 0.030112 8.2669e-06
17:11739331 G T 0.936790 -1.7869e-05
17:11742165 A G 0.953116 6.0989e-06
17:11772285 T C 0.740526 -6.7730e-06
17:11773387 T C 0.834429 -1.3706e-05
17:11776329 C A 1.056682 7.3317e-06
17:11777058 A G 0.111960 -2.2462e-06
17:11777844 G A 0.106207 1.3150e-05
17:11781042 A C 0.138403 4.1026e-05
17:11783471 A C 0.022969 1.8549e-05
17:11785777 A G 0.077006 -8.6846e-06
17:11786291 G A 1.351559 4.4141e-05
17:11786569 T C 0.365947 2.7108e-05
17:11786951 C T 0.984670 1.7895e-05
17:11793764 C A 1.459095 1.0952e-05
17:11803461 T C 1.770954 5.2872e-05
17:11814632 G A 0.278462 -2.3772e-05
17:11824766 C T 0.312719 -3.0446e-05
17:11824955 G A 0.241659 -6.1309e-06
17:11827368 G T 0.059493 -1.7316e-05
17:11829016 C T 1.145788 -5.6237e-08
17:11846628 T G 0.029674 -1.6605e-05
17:11847922 G A 0.638238 3.1539e-05
17:11855844 C T 0.036144 1.3922e-05
17:11861881 T C 0.993071 9.7632e-06
17:11865462 A G 0.369887 -5.7064e-06
17:11867081 C T 0.782751 3.3308e-05
17:11868362 G A 0.375371 -6.5279e-06
17:11881356 A G 0.057307 -2.0153e-05
17:11881498 G A 0.030751 1.2189e-05
17:11883328 G A 0.027549 9.5716e-06
17:11894428 A G 0.028994 -1.7831e-05
17:11911397 C A 0.618747 1.4213e-05
17:11921300 A G 0.042246 2.4337e-05
17:11927102 A G 0.119626 -1.6091e-05
17:11929029 A G 0.176961 -2.7263e-06
17:11930981 G T 0.297070 1.5451e-05
17:11935026 C T 0.123876 -4.2595e-06
17:11943579 T C 0.022735 3.6472e-06
17:11943701 T C 0.221645 -3.5881e-05
17:11952870 G A 0.022116 4.5672e-06
17:11955300 G A 0.023170 2.2769e-06
17:11956013 T C 0.024370 1.8865e-05
17:11956134 A G 0.038347 1.8871e-05
17:11965544 T C 0.055407 2.4574e-06
17:11970551 G C 0.510919 -9.3277e-07
17:11989763 G A 0.189652 1.6980e-05
17:11994153 C G 0.035528 -2.3379e-05
17:11994500 G A 0.409277 5.0419e-05
17:12001076 A C 0.039516 1.0912e-05
17:12002935 G A 0.150864 8.9500e-06
17:12004136 C T 0.046459 -8.8105e-06
17:12005652 C A 0.059493 -9.7045e-06
17:12026459 T C 0.040149 1.6332e-05
17:12031147 A G 0.531110 3.8781e-07
17:12035276 A G 0.554460 5.6564e-06
17:12047544 G A 0.812296 -2.9028e-05
17:12048104 C A 1.256404 -8.9206e-06
17:12051658 A G 0.677748 -1.0820e-05
17:12053314 T C 0.029884 -4.6700e-06
17:12060208 C T 1.584059 -2.1710e-05
17:12067173 G A 0.093216 6.7706e-06
17:12067452 C G 0.118922 -1.1743e-05
17:12074833 G A 0.171582 -1.1821e-07
17:12077779 G A 0.093186 6.3249e-06
17:12084329 A G 1.601432 -2.3988e-05
17:12086697 T C 1.599776 -1.9790e-05
17:12088737 T C 0.138774 8.4603e-06
17:12088761 T C 0.053255 -6.0443e-07
17:12097323 T C 1.673437 -2.3188e-05
17:12100254 A G 1.688954 -1.6874e-05
17:12102810 T G 0.167230 -2.3361e-05
17:12108959 C T 0.025648 2.5647e-05
17:12112394 A G 0.307674 7.0716e-06
17:12112838 T C 0.041264 2.4588e-05
17:12118658 C T 1.696763 -1.0667e-05
17:12119157 A G 0.115961 -2.0273e-05
17:12120816 C T 0.246484 3.3192e-06
17:12125148 G C 0.070747 -1.1113e-05
17:12125885 C T 0.118606 -1.5585e-05
17:12126613 T C 0.072855 1.7095e-06
17:12126847 C T 0.064508 -1.6034e-06
17:12127207 T G 0.077700 1.5561e-05
17:12127676 C T 0.198485 -1.6051e-05
17:12141091 G A 0.096786 1.1483e-05
17:12142501 C T 0.422448 -5.8976e-07
17:12151490 T C 0.093981 -3.9954e-06
17:12151666 G A 0.059745 -2.0298e-05
17:12152494 G A 1.011464 -5.6566e-06
17:12152526 A G 0.043725 2.1468e-05
17:12153986 T C 0.036147 -2.5023e-06
17:12158537 C T 0.336378 1.1351e-05
17:12159154 G A 0.032319 -1.2405e-05
17:12160288 G A 0.199879 -1.7552e-05
17:12162128 G A 0.025533 1.4786e-05
17:12166980 T C 0.200586 -1.4858e-05
17:12169987 C T 0.544478 -9.4605e-06
17:12170218 C T 0.196574 -3.3500e-05
17:12172568 T C 1.019372 3.3107e-07
17:12172631 C T 0.062904 1.4027e-05
17:12180963 C T 0.509933 1.7666e-05
17:12188305 A G 0.617863 -1.7765e-06
17:12192239 A G 1.376058 -1.3734e-06
17:12201470 T G 0.042637 1.7348e-05
17:12201489 C T 0.062870 1.5362e-05
17:12220608 T C 1.467034 -1.1975e-06
17:12221233 C T 0.032054 3.8903e-06
17:12223564 T C 0.025665 -1.0960e-06
17:12223976 T C 0.072426 7.3687e-07
17:12225066 A C 0.042957 1.4828e-05
17:12225222 C G 0.353738 -1.2816e-05
17:12233638 G A 1.526486 1.9396e-05
17:12240833 T A 0.062489 -9.3562e-08
17:12242251 G T 0.189890 2.4445e-05
17:12246993 C T 0.210463 2.7731e-05
17:12251758 A G 1.863922 -4.7748e-06
17:12252286 G A 0.337351 6.2682e-05
17:12256030 C A 0.119623 -2.1981e-06
17:12256947 G A 0.867240 -1.2997e-04
17:12259083 T C 0.026145 1.8797e-05
17:12262833 A C 0.046584 -1.0967e-05
17:12263589 G C 0.842194 -7.2053e-05
17:12263617 T C 0.064104 -1.3061e-05
17:12267165 G A 0.045000 1.8917e-06
17:12267219 A G 0.395117 -4.8235e-06
17:12267654 T C 0.053136 -7.9288e-06
17:12268079 G A 0.035440 -1.0394e-05
17:12282721 C T 0.036483 5.6578e-06
17:12284953 C T 0.145502 -1.4497e-05
17:12286362 G A 0.046176 -3.9547e-06
17:12289269 C T 0.510035 1.5405e-05
17:12289333 T C 0.024122 1.0811e-06
17:12289647 G A 0.220047 3.9419e-05
17:12309806 G T 0.088990 3.8373e-05
17:12314892 C T 0.387767 6.7001e-06
17:12316379 A G 1.502426 -2.0822e-05
17:12317876 C T 0.034141 1.9077e-07
17:12318243 C T 0.035079 -1.2800e-06
17:12325283 G A 0.331058 9.5669e-06
17:12325557 A G 1.151690 -1.6664e-05
17:12326416 T C 0.136540 4.0473e-06
17:12326683 A C 0.072756 -5.5630e-06
17:12328305 C G 0.033988 -1.3507e-05
17:12328396 G A 0.143146 2.0691e-05
17:12328997 G A 0.042239 2.3247e-05
17:12329776 G A 1.063906 2.9111e-05
17:12335239 A G 0.060394 1.7575e-06
17:12336828 A G 1.874825 -7.6603e-06
17:12341451 T C 1.090054 2.3828e-05
17:12341466 T C 0.174176 3.8718e-06
17:12341505 T C 0.064573 1.3494e-05
17:12341836 A G 1.665359 8.1648e-06
17:12343709 C G 0.044551 -1.8747e-05
17:12344345 C T 0.381769 1.8484e-05
17:12344797 A T 0.045241 9.8738e-06
17:12349125 G T 0.202174 1.4202e-05
17:12350404 A C 0.345507 5.8165e-06
17:12360269 A C 0.170912 -9.9810e-06
17:12362500 T C 0.758664 -4.2732e-06
17:12367760 C T 0.310040 2.4815e-05
17:12370433 C T 0.446431 1.7559e-05
17:12371081 A G 1.238770 -3.2141e-05
17:12375775 C T 0.399289 1.3200e-05
17:12379980 A G 0.986000 -1.4496e-05
17:12381130 G A 0.375942 9.7461e-06
17:12382505 G A 0.054475 -1.4280e-05
17:12384809 A G 0.230620 2.4523e-05
17:12386332 T C 0.089987 -9.6176e-06
17:12395558 G A 0.272887 1.9693e-06
17:12400224 G A 0.033090 -1.0443e-05
17:12400260 T C 0.070489 8.6840e-06
17:12409335 G A 0.458779 -9.1408e-06
17:12411414 T C 0.198607 -4.8656e-06
17:12418790 G A 1.098965 3.8837e-05
17:12422621 C T 0.040981 2.3578e-05
17:12423312 C T 0.107955 -1.5818e-05
17:12423390 A G 0.061414 2.1088e-06
17:12424919 A G 0.040369 -3.0395e-06
17:12425225 T C 1.347404 2.1226e-05
17:12428335 T G 1.347894 1.4331e-05
17:12431003 C A 1.374643 2.2877e-05
17:12432015 T G 0.034178 -8.1729e-06
17:12434765 A G 0.285769 -4.0203e-06
17:12438153 A G 0.054244 -5.2901e-07
17:12438730 G A 0.122710 2.6258e-06
17:12447360 C T 0.160118 -5.7585e-06
17:12450873 T G 0.074728 5.9893e-07
17:12455927 T C 1.523335 3.3907e-06
17:12459633 T C 0.100995 -2.2344e-05
17:12466859 A G 0.078679 2.4827e-07
17:12471843 C T 1.590005 2.6458e-05
17:12473371 T C 0.280088 -7.2218e-06
17:12492835 A G 0.058487 -2.0972e-06
17:12506155 G A 0.030802 2.3003e-05
17:12512076 G A 1.244111 1.8098e-05
17:12517596 A G 0.059446 1.1039e-05
17:12520680 C T 0.103416 9.0235e-06
17:12526734 A G 0.103936 -1.1496e-06
17:12529097 G A 0.212390 -1.1959e-05
17:12530895 G A 0.038670 -1.1010e-05
17:12531983 T G 0.174350 -4.5540e-06
17:12532256 G A 1.296584 2.7354e-05
17:12534956 C G 0.183029 -1.6241e-05
17:12536407 G T 0.038721 2.4363e-05
17:12538851 G A 0.932738 3.4528e-06
17:12543548 A G 0.037823 1.8516e-05
17:12544279 G A 0.152587 -1.1283e-05
17:12547725 A G 1.645830 -1.2358e-05
17:12550227 A G 0.123737 -1.1424e-05
17:12554470 C T 0.720467 3.0011e-07
17:12559781 C T 0.723523 -1.6210e-05
17:12562530 T C 1.373246 -4.3643e-06
17:12564611 T C 1.592242 -1.1113e-06
17:12564659 A C 0.412776 -2.4194e-05
17:12566500 G A 0.760024 2.5785e-05
17:12566717 C A 1.802127 1.7326e-05
17:12570798 A G 0.056325 5.7166e-05
17:12574501 G A 1.043888 4.4723e-05
17:12576966 G A 0.048577 8.7622e-07
17:12585533 T C 0.251611 2.5338e-05
17:12585990 G A 0.102454 -5.4103e-06
17:12591221 G A 0.414401 -1.7095e-05
17:12596349 G A 0.510415 1.5058e-05
17:12601235 G T 0.034719 -2.0258e-05
17:12601314 G C 0.259695 1.7067e-05
17:12608271 C T 0.217456 7.7607e-06
17:12613063 G A 1.502854 1.8755e-05
17:12613186 C T 0.298100 5.4411e-06
17:12613622 G A 0.050164 -2.2801e-06
17:12613649 A G 0.059354 -1.5167e-05
17:12614901 A G 0.237607 5.3613e-07
17:12619794 T C 1.255327 -8.3391e-06
17:12633890 A G 0.053486 -3.4331e-06
17:12634150 C T 0.110042 -8.4821e-06
17:12635049 A G 0.029466 7.0136e-06
17:12637371 G T 0.793624 -8.5395e-06
17:12638749 G A 1.103491 -3.2591e-05
17:12641458 T C 0.154991 4.0007e-06
17:12641767 T C 0.056274 -2.2838e-06
17:12645294 C A 0.049124 2.0031e-05
17:12647490 C T 1.708676 -1.7539e-05
17:12650854 A C 1.348448 2.2466e-05
17:12652168 G A 1.896217 4.4713e-06
17:12654139 G A 0.281573 7.1134e-06
17:12656417 C T 0.118844 3.4979e-05
17:12656546 C G 0.045129 -3.2696e-06
17:12657968 A G 0.649461 -1.4037e-05
17:12658370 G A 0.154294 -3.2762e-06
17:12658576 T C 1.750885 -2.2776e-06
17:12662645 T C 0.846892 2.5902e-06
17:12665473 T G 0.127660 2.2846e-05
17:12665764 T C 0.050708 -4.6857e-06
17:12667536 A C 0.068581 -2.4953e-05
17:12667836 T C 0.051936 2.2501e-05
17:12668361 G A 1.942727 2.9515e-05
17:12670125 T C 0.173741 -1.6559e-05
17:12673103 A G 0.192410 -1.1224e-05
17:12673182 T G 0.031999 1.4553e-05
17:12679033 G A 0.157371 -3.1301e-05
17:12689583 T C 0.044806 -7.8579e-06
17:12689586 G A 0.271224 -4.5840e-06
17:12691753 T C 0.071512 2.1783e-06
17:12701564 A G 0.074035 -8.1301e-06
17:12703657 T G 0.146107 1.1450e-05
17:12707766 A G 0.057403 -2.3060e-06
17:12707792 A C 0.141922 1.3777e-05
17:12709825 T G 0.030697 -9.9899e-06
17:12711500 T C 0.048362 -1.2814e-05
17:12713182 C G 0.293983 -2.8221e-05
17:12724423 T G 0.133232 1.1877e-05
17:12725991 C T 0.023775 1.2120e-05
17:12726097 C T 0.054968 1.3831e-05
17:12732925 G A 0.399704 1.2010e-05
17:12734679 A G 0.022990 -1.5099e-06
17:12736337 T C 0.034274 1.8154e-05
17:12738707 C T 0.058548 -2.8620e-05
17:12742770 A C 0.240163 1.0901e-05
17:12748510 G T 0.306280 1.2908e-05
17:12753240 T G 0.114237 2.9537e-05
17:12759816 T C 0.164599 -7.9334e-06
17:12761374 G A 1.334084 1.4554e-05
17:12766033 T C 0.034794 2.3660e-05
17:12767465 A G 1.849707 1.0483e-05
17:12772901 A G 0.391551 -3.3369e-07
17:12777288 T G 1.175461 3.3773e-05
17:12780755 A T 0.775197 2.1015e-06
17:12788050 T C 0.122108 2.1134e-05
17:12789994 T C 0.033379 -3.5694e-06
17:12790164 T C 0.240143 4.4123e-06
17:12794486 G A 0.025434 -4.1094e-07
17:12803889 A G 0.254273 1.3160e-05
17:12804550 G A 0.093611 2.6325e-06
17:12804854 T C 0.117865 -1.3492e-06
17:12809905 G A 0.095508 3.0131e-06
17:12820646 C G 0.147675 1.4036e-05
17:12823919 T C 0.146043 9.8345e-06
17:12825426 A G 0.043902 -1.6768e-05
17:12825649 G C 1.405990 -1.5934e-05
17:12828323 A G 0.044476 2.1837e-06
17:12828390 A G 1.316170 -2.5426e-05
17:12830957 T C 0.020695 -1.9597e-07
17:12832979 G A 0.772610 -1.1300e-05
17:12851435 A G 0.581162 -1.6164e-05
17:12852147 T C 0.170688 -2.3066e-05
17:12857896 T C 0.234969 -3.6251e-05
17:12859149 T C 0.154471 -3.4723e-05
17:12862321 T C 0.210194 3.0421e-06
17:12871601 A G 0.249493 -4.3483e-05
17:12874547 A C 0.908657 -5.1929e-06
17:12882816 C T 1.496632 5.8366e-05
17:12886075 T C 0.836744 2.6339e-05
17:12892666 G T 0.277555 -3.1191e-06
17:12895815 T C 1.258016 5.2362e-05
17:12899902 T C 0.077543 -2.2308e-05
17:12900901 T C 0.085019 -9.8443e-07
17:12901688 A G 0.245056 -5.1795e-05
17:12915009 A G 0.597563 -5.1615e-05
17:12921420 T C 0.065810 -3.3419e-05
17:12923899 G A 1.177318 -3.3072e-05
17:12925227 C T 1.425909 -5.2051e-05
17:12928302 T C 1.905152 3.6408e-07
17:12931457 A G 0.091081 -2.4383e-05
17:12932451 G C 0.060551 -1.6248e-05
17:12934429 T G 0.034022 1.1379e-05
17:12935816 A G 0.033502 -8.6449e-06
17:12936460 T C 1.698545 1.9948e-05
17:12938756 T C 0.059262 3.5716e-06
17:12946022 A G 0.027284 -1.3722e-05
17:12949943 C T 0.034977 -1.8632e-05
17:12955253 G A 1.360364 -4.1740e-06
17:12962911 G A 1.388331 -1.4111e-06
17:12971820 A G 0.999459 -7.5687e-06
17:12974611 C A 0.033067 -6.2940e-06
17:12979167 T C 0.682667 4.8876e-06
17:12982142 C T 0.105942 -1.0617e-05
17:12985509 T C 1.592851 3.9568e-06
17:12985554 G A 0.066174 -5.2431e-06
17:12990893 A G 0.055461 -1.5166e-05
17:12991455 A G 0.050419 -3.4579e-05
17:12996180 A C 0.425988 -3.8955e-06
17:12998581 A C 0.026151 4.3344e-06
17:12999156 C T 0.063784 4.0898e-05
17:13000027 T C 0.100781 -1.8227e-06
17:13003740 A C 1.480827 3.1787e-06
17:13009502 C G 0.557608 5.6934e-06
17:13012785 T C 0.053690 -1.0283e-05
17:13015177 C T 0.148715 -1.0750e-05
17:13016336 C T 0.678754 2.8429e-05
17:13020002 A G 0.332390 -1.0763e-05
17:13029238 G A 0.061074 -1.2026e-05
17:13029778 A G 0.171225 -1.8366e-05
17:13032360 G A 1.161128 -1.4457e-05
17:13035840 C T 0.212683 1.4296e-05
17:13037059 C A 1.814910 8.5443e-06
17:13037481 A G 0.203728 -1.8119e-05
17:13041714 C T 0.753965 3.4770e-06
17:13048149 A G 0.039904 2.7922e-05
17:13054097 A G 0.053394 3.0420e-06
17:13062795 A G 0.083571 1.4283e-05
17:13063987 C A 1.103032 -3.1577e-05
17:13064644 T C 0.112629 2.4653e-05
17:13076384 A G 0.065198 -1.5334e-05
17:13078746 T C 0.028712 -2.8384e-06
17:13086501 C T 1.287084 -2.2821e-05
17:13092992 C T 1.562453 6.0761e-06
17:13098344 G A 0.056668 1.2106e-05
17:13099159 A G 0.350964 3.2014e-05
17:13100882 G T 0.081388 7.4233e-06
17:13104186 C T 0.264428 -4.1247e-05
17:13108117 T C 1.765290 7.3961e-06
17:13108326 A G 0.068102 1.8392e-05
17:13109019 C G 0.234306 1.2687e-05
17:13109332 C T 0.459914 7.8896e-06
17:13111657 T C 0.968861 -3.4932e-07
17:13112632 A G 0.202599 -2.3852e-05
17:13117880 A G 0.368860 -1.4778e-05
17:13120342 T G 0.096348 1.7625e-05
17:13122912 A C 0.774592 -2.2938e-05
17:13123921 A G 1.060615 4.2666e-06
17:13124790 C T 0.103083 3.1414e-05
17:13131490 T G 0.675586 2.2115e-05
17:13133096 G C 0.235115 1.1193e-05
17:13134967 G T 0.849867 2.9712e-05
17:13137869 G A 0.118511 -4.0229e-06
17:13138644 G A 0.307551 -8.5749e-07
17:13142392 C T 0.932252 2.0908e-05
17:13145310 G A 0.324863 4.7282e-06
17:13145915 C A 0.328181 8.1478e-06
17:13147991 T C 0.073613 8.7609e-06
17:13148266 T C 0.340802 -1.1400e-05
17:13154078 T C 0.029789 -7.6700e-06
17:13155290 T G 0.120959 2.1522e-05
17:13159770 G A 0.090279 2.4662e-05
17:13167294 A C 0.090819 -1.3966e-06
17:13168099 C A 0.028525 1.8613e-06
17:13168556 G T 1.233333 1.9407e-05
17:13169533 T G 0.335576 3.5830e-05
17:13169858 A G 0.511337 -1.6806e-05
17:13170446 C G 0.028419 -1.3054e-05
17:13172106 A G 0.557262 -4.3430e-06
17:13172167 C A 0.622735 1.6659e-05
17:13175579 T C 0.618203 -1.0441e-05
17:13176356 G A 0.603965 2.5288e-07
17:13177471 T C 0.030235 2.9471e-06
17:13178437 C T 0.364832 -7.4268e-07
17:13178734 C A 0.022099 -1.0664e-06
17:13179312 G A 0.383918 7.2321e-06
17:13179558 C T 0.440916 -1.4100e-06
17:13180735 T C 1.321300 -1.3764e-06
17:13180805 A G 0.548762 -1.1784e-05
17:13184188 C T 0.129333 -4.3591e-06
17:13184649 C G 0.045860 3.2122e-06
17:13186311 T C 0.334328 -2.9496e-05
17:13194124 G C 0.678798 1.2292e-05
17:13196803 G A 1.015316 -6.1778e-06
17:13197480 C T 0.073035 -2.8419e-05
17:13198356 A G 0.206828 7.3674e-06
17:13199644 T C 0.621515 1.2939e-06
17:13200457 T C 0.138873 2.6089e-05
17:13201543 A G 0.344875 2.0628e-05
17:13201570 G A 0.062747 2.6223e-05
17:13204737 G A 1.022051 7.3197e-06
17:13205038 T G 1.850146 -1.9318e-06
17:13213770 A G 0.092880 -2.3679e-05
17:13217458 G T 0.946460 1.4888e-05
17:13226067 A G 0.039197 -1.1049e-05
17:13226804 G A 1.498798 -2.3262e-06
17:13233221 T C 0.044725 6.0242e-06
17:13234015 T C 0.501385 -8.3135e-06
17:13237232 T G 1.923990 5.6266e-06
17:13248859 A G 0.127952 2.8791e-06
17:13251289 T G 1.532572 -2.9438e-06
17:13254167 A C 1.039496 2.0591e-06
17:13255422 A C 0.067011 -9.0451e-07
17:13256586 A C 1.520917 -1.4586e-05
17:13262222 A G 1.379920 -2.8655e-06
17:13263447 G A 1.890220 4.5033e-06
17:13264057 C T 0.088467 -5.2374e-06
17:13267975 A G 0.949829 4.9563e-06
17:13273873 A G 0.032625 5.6085e-07
17:13277089 T C 1.396722 6.1560e-06
17:13282246 C T 0.196673 -2.6177e-06
17:13299146 T G 0.061639 -2.6299e-07
17:13299563 G C 1.843897 1.0052e-05
17:13301957 T C 1.714656 1.4192e-05
17:13304247 G A 0.117957 3.1423e-05
17:13306644 A G 1.420908 5.8023e-06
17:13307038 T C 0.027732 3.8363e-06
17:13308097 C T 0.549262 8.2372e-05
17:13308187 C A 0.071631 2.2114e-05
17:13309377 G C 0.084775 -2.9862e-05
17:13310347 G C 1.073188 3.9974e-05
17:13310381 A G 0.471620 -1.0373e-05
17:13310761 G C 0.034410 -2.7022e-06
17:13311802 T C 0.230685 -7.0515e-06
17:13313827 C A 0.076173 5.0424e-07
17:13314384 A G 0.052911 -3.0520e-06
17:13317195 A G 1.050528 2.0707e-07
17:13317589 C A 0.291287 -1.9664e-05
17:13320413 T C 1.166680 1.6229e-05
17:13322334 A C 0.114523 -2.0620e-05
17:13325226 T C 0.487688 -1.1836e-05
17:13325457 A G 0.670224 3.3176e-05
17:13325864 A C 0.271146 -2.7402e-05
17:13333043 G A 0.186776 1.0156e-05
17:13333597 C A 0.092360 2.7332e-05
17:13334814 A G 0.748043 -4.5177e-06
17:13335071 G A 0.254674 4.5238e-05
17:13341710 T C 0.879510 9.7428e-06
17:13343396 G A 0.081664 -3.5318e-06
17:13344284 A G 0.063097 1.4790e-05
17:13344297 G A 0.329280 2.1514e-06
17:13345229 C T 0.570905 -9.4597e-06
17:13351339 A G 1.438227 -1.6510e-06
17:13351873 C G 0.021548 -1.2950e-06
17:13352884 A G 0.825372 -3.0065e-05
17:13353906 C T 0.031302 -2.7943e-06
17:13356029 C T 0.226054 -4.5496e-06
17:13360474 T C 1.816729 -1.0870e-05
17:13361061 A T 0.141062 1.3642e-05
17:13370006 G T 0.502429 2.0967e-05
17:13375572 A G 0.524259 2.0207e-05
17:13379607 A G 0.119966 -4.7941e-06
17:13379827 A G 0.251488 1.8416e-05
17:13381330 A G 0.042345 -9.7449e-06
17:13391426 A G 1.399027 -4.4796e-06
17:13397060 G C 0.186909 1.6492e-05
17:13398685 C A 0.326312 2.5451e-05
17:13400635 C A 1.234227 1.6581e-05
17:13402377 C T 0.084564 -2.4754e-05
17:13403078 A T 0.043596 -5.4611e-07
17:13403730 C T 0.115183 6.2351e-07
17:13404781 T C 1.503599 8.1237e-05
17:13408098 G T 0.397147 1.9705e-05
17:13411691 A G 0.035895 7.3021e-06
17:13419840 T G 0.173976 -1.2435e-05
17:13425136 C T 0.318485 1.8414e-06
17:13425423 T C 0.796170 2.1167e-05
17:13425852 A G 0.066773 -3.8946e-06
17:13431497 A G 0.318074 5.8716e-05
17:13432093 A G 0.080460 6.6791e-07
17:13432557 G A 0.378788 -4.6275e-06
17:13432858 C T 0.091907 -3.3336e-05
17:13441789 T C 0.959532 2.5518e-06
17:13443971 C T 0.046207 -2.0454e-05
17:13444812 T C 1.712657 -1.6506e-05
17:13448142 C T 0.208610 -1.1221e-05
17:13448176 C T 0.068534 -1.7807e-05
17:13450266 G A 0.743973 -8.7782e-06
17:13454951 A G 0.934989 3.5536e-06
17:13456721 G A 0.487586 -3.0693e-05
17:13458471 T C 0.193290 3.3120e-05
17:13463714 G A 0.023897 -2.3350e-05
17:13464187 C T 0.584158 -3.5928e-05
17:13466476 T C 1.191954 1.6764e-05
17:13475437 G T 0.266767 -3.4804e-06
17:13482531 A G 0.025669 4.9117e-06
17:13487114 C G 0.979353 5.7370e-05
17:13489612 A G 1.395399 2.3591e-05
17:13489695 A G 0.030187 -6.1971e-06
17:13495393 A G 0.224636 -4.2963e-08
17:13497310 A C 0.040349 -1.1559e-05
17:13498198 G A 0.310693 -1.5424e-05
17:13507602 G A 0.094413 -9.9409e-06
17:13508293 T C 0.561148 -1.6881e-05
17:13512472 T G 0.145767 6.1962e-06
17:13514383 G A 0.077074 6.9783e-06
17:13516302 C T 0.087290 -5.6502e-06
17:13518420 G A 0.657067 -1.4322e-05
17:13523247 C T 0.085557 -6.1970e-06
17:13525982 C T 0.041736 6.7318e-06
17:13527917 C A 0.327349 -2.3543e-05
17:13530794 C T 0.152455 7.6640e-06
17:13530844 A G 0.317900 -7.5355e-06
17:13533069 C T 0.058837 -1.9343e-05
17:13533499 G T 0.059349 1.2368e-06
17:13536828 G T 0.059752 2.0292e-06
17:13539804 C T 0.801559 1.8505e-05
17:13540397 G A 0.936593 -1.5958e-06
17:13545918 G A 0.461448 2.1354e-06
17:13547264 C T 0.566009 5.9853e-06
17:13549033 T C 0.210911 -1.5971e-05
17:13549920 G A 0.109077 -1.4402e-05
17:13550611 G A 0.041131 -2.1219e-05
17:13550680 A G 0.027658 -1.8218e-05
17:13550960 T C 0.109104 5.7381e-06
17:13551970 G A 0.159679 -7.1096e-06
17:13554631 T G 0.865323 -1.2572e-05
17:13560272 G A 0.142470 -2.7955e-06
17:13561912 A G 0.049814 9.3643e-06
17:13561990 C T 0.433732 -1.9215e-05
17:13564744 A G 0.420228 -1.0812e-05
17:13575708 C T 1.103283 -6.0120e-06
17:13582361 T C 0.080062 1.2209e-05
17:13588887 A G 0.544040 4.0752e-06
17:13595139 A C 0.155715 -5.0652e-06
17:13597736 A G 0.031183 -2.1579e-06
17:13608506 T G 0.020192 7.8138e-06
17:13609449 C T 0.113316 -1.3561e-05
17:13612175 G A 0.435310 -4.8391e-06
17:13619387 T C 1.878266 5.9621e-06
17:13622008 A G 1.477311 5.6276e-06
17:13626139 C G 0.466595 -2.7932e-06
17:13626297 G A 0.701326 -4.9467e-05
17:13626422 C T 0.086587 -2.4268e-05
17:13626451 C A 1.864208 4.7624e-05
17:13626488 T C 1.383514 2.1288e-05
17:13626903 A G 0.443650 -4.0719e-05
17:13628787 A C 0.713038 -9.3437e-06
17:13629090 A C 0.097667 -1.5510e-06
17:13631460 C T 0.085733 -2.7863e-06
17:13632753 A C 0.028820 3.9450e-06
17:13635103 T C 0.022167 -2.5213e-06
17:13640311 A G 0.072216 -1.5215e-05
17:13641296 C T 1.694635 3.1816e-05
17:13641544 C T 0.223940 2.4096e-05
17:13643413 A G 0.060585 2.2895e-06
17:13644471 C T 0.990246 8.1486e-06
17:13644959 T C 0.074021 -6.8510e-06
17:13649351 T C 0.265625 1.6139e-05
17:13651530 T C 0.050277 1.4121e-05
17:13651606 G A 1.252032 -2.0459e-05
17:13652033 T C 1.685816 7.4694e-06
17:13652854 T C 0.184298 4.6641e-06
17:13653218 T C 0.501994 -4.0500e-05
17:13656852 T A 0.486426 3.1183e-05
17:13657657 G A 0.051310 1.1109e-05
17:13658541 G A 0.046935 -2.1819e-05
17:13662322 G C 0.053292 -1.2631e-06
17:13663482 T C 0.540028 -5.6263e-05
17:13665845 G A 0.345531 1.3718e-05
17:13671168 C T 0.478290 -3.9325e-06
17:13676016 T C 0.235373 -3.8114e-06
17:13676111 T C 0.030099 5.4792e-06
17:13676136 G A 0.050042 -8.0895e-06
17:13676470 C T 0.342338 -1.9821e-05
17:13677374 T C 0.196581 -3.8790e-05
17:13678239 C T 0.786243 2.2364e-05
17:13678792 A G 0.957111 -3.6771e-05
17:13679059 G C 1.816015 1.5699e-05
17:13679606 G C 0.043076 1.1438e-05
17:13681748 C T 0.089745 1.5875e-05
17:13684917 A C 1.055482 -1.2171e-05
17:13689220 T G 0.907362 -2.4362e-05
17:13690754 G A 0.994217 -1.1980e-05
17:13696029 A G 0.584576 1.0200e-05
17:13698925 T C 0.145033 7.5869e-07
17:13699102 G A 0.234414 2.3690e-05
17:13702993 C T 0.082796 1.3940e-06
17:13707786 C T 0.335005 6.7500e-06
17:13711630 G A 0.627356 1.8542e-05
17:13716985 T C 1.863932 -5.3716e-05
17:13718690 A G 0.178283 -4.5159e-06
17:13724821 G A 0.198723 -1.6054e-05
17:13725110 G A 0.123482 1.3373e-05
17:13725369 C A 0.241615 -4.2206e-06
17:13730073 G A 0.053078 1.9253e-06
17:13733108 C G 0.022490 -1.4570e-05
17:13733806 T C 0.473816 -8.7499e-06
17:13736195 G A 0.034457 -4.8416e-06
17:13737137 G T 0.806010 1.8367e-05
17:13743430 G A 0.069707 -7.3550e-06
17:13750372 C A 0.798581 -1.1531e-05
17:13754302 T C 0.682667 1.2029e-05
17:13756138 A C 0.719668 -2.5367e-06
17:13767150 G A 0.380158 1.9161e-05
17:13774839 G A 0.431675 2.2224e-05
17:13777775 G A 0.138740 1.6531e-05
17:13781963 C T 0.182519 -2.6097e-05
17:13791910 T C 0.674487 3.1599e-06
17:13795283 A G 0.058681 -6.1807e-06
17:13795793 G C 0.200542 -1.8425e-05
17:13795965 T C 0.851186 4.5003e-06
17:13803084 T C 0.190315 -2.3741e-05
17:13803254 T C 0.063451 -1.2408e-06
17:13803705 A C 0.148321 3.9857e-06
17:13805748 A G 0.338000 -1.7716e-05
17:13807276 C T 0.934380 -6.2806e-06
17:13808070 A G 0.067789 1.3540e-05
17:13809001 A G 0.711770 3.8677e-05
17:13810805 C T 0.083989 1.4780e-06
17:13813530 A G 1.893803 2.4209e-05
17:13815110 G T 0.097568 -1.0389e-05
17:13815448 T C 1.169767 5.0332e-06
17:13821780 G A 0.045296 -1.2822e-05
17:13821859 T C 0.044473 -4.3838e-05
17:13823507 T C 0.053411 -7.4995e-06
17:13824768 C G 0.124634 -1.1749e-05
17:13824882 G A 0.210262 -3.4576e-05
17:13825770 A G 0.186249 3.1815e-06
17:13825990 A G 0.040611 -1.6474e-05
17:13829685 G A 0.073100 4.9008e-08
17:13831093 T C 1.248265 2.9866e-05
17:13835930 T C 0.037102 2.6148e-05
17:13836209 G A 1.278683 -8.1076e-07
17:13836393 G A 0.042348 3.1598e-06
17:13838830 G A 0.058878 1.0440e-05
17:13843319 A G 0.146798 2.1337e-05
17:13843697 G T 0.114679 -2.2450e-06
17:13843744 T G 0.061455 -3.9310e-06
17:13845441 A G 0.347608 1.4355e-05
17:13846723 A G 0.889468 3.7169e-07
17:13847961 C T 0.064122 -9.3261e-06
17:13849867 T C 0.437197 -1.5999e-05
17:13852207 T C 0.027692 -1.8972e-06
17:13857285 T C 0.059218 -1.6253e-05
17:13861547 G C 0.181914 2.5198e-05
17:13861597 C G 0.033611 1.1795e-05
17:13868894 A G 0.030354 -3.5898e-06
17:13874380 G A 0.231518 -2.6712e-05
17:13875349 A C 1.066752 1.4138e-05
17:13882208 C T 0.289087 5.1204e-06
17:13883532 A G 0.468900 -5.8278e-05
17:13885578 T C 0.799227 2.7203e-05
17:13890109 A G 0.029623 -7.3795e-06
17:13890298 T C 0.055754 2.1925e-05
17:13891086 A G 0.173105 -3.1080e-06
17:13892235 T C 0.029534 -2.0011e-05
17:13895323 G A 0.104130 1.1304e-05
17:13895550 A G 0.175397 -7.8060e-06
17:13898280 A G 0.079824 -1.6900e-05
17:13899887 C T 0.560029 3.8409e-06
17:13901294 A G 0.050178 6.6015e-06
17:13904786 A T 0.046948 -2.5010e-06
17:13910549 T C 0.950237 -8.2404e-06
17:13913148 G A 0.119242 8.0869e-06
17:13918316 C T 0.178705 -7.3743e-05
17:13918737 A G 0.411028 -1.2055e-05
17:13936660 G A 0.410274 1.2388e-05
17:13943003 C T 0.053945 1.5857e-05
17:13944322 A G 0.062254 7.2226e-06
17:13946187 C T 1.190788 -3.7627e-05
17:13949687 G A 0.144537 -5.6316e-05
17:13949720 T C 0.556102 -2.4452e-05
17:13953181 G A 0.417610 -2.0639e-05
17:13972860 T C 0.084180 -8.2144e-06
17:13977578 A G 0.034379 3.9238e-06
17:13980058 T A 0.144227 -4.3876e-05
17:13980350 A G 1.010397 2.3050e-05
17:13984593 C T 0.133946 3.1073e-05
17:14000030 T G 0.098092 -1.1613e-05
17:14003930 G A 0.315718 1.8922e-07
17:14004575 T C 0.100485 -4.9489e-06
17:14004595 G T 0.298613 -1.4189e-05
17:14004636 C T 0.342247 -1.0394e-04
17:14005439 A G 1.144217 2.1861e-04
17:14005706 G A 0.260423 -2.7315e-05
17:14012517 C T 0.076357 -3.1721e-07
17:14021860 A G 0.128799 4.7935e-06
17:14025822 C T 1.003305 1.2711e-05
17:14027394 A G 0.111062 2.6033e-06
17:14034164 A G 0.052231 -4.6500e-06
17:14035190 G A 0.378699 -3.0173e-06
17:14038913 A G 0.041417 6.5853e-06
17:14041786 T C 0.039390 1.2460e-05
17:14043859 T A 0.146638 2.8863e-06
17:14047617 A G 0.230647 -1.5466e-05
17:14056357 G A 0.733529 -7.1036e-06
17:14061635 A G 0.196911 8.5936e-06
17:14098277 G T 0.039285 -3.8653e-07
17:14101238 A G 0.141813 -2.0640e-05
17:14103692 A G 0.089075 -4.1402e-06
17:14108547 T C 0.641098 2.2181e-05
17:14108653 T C 0.688835 -4.3897e-06
17:14108912 A G 0.052813 1.6597e-06
17:14109608 G A 0.305467 -2.2233e-05
17:14110294 T G 0.029561 3.4028e-06
17:14111504 A C 0.030867 -9.1114e-06
17:14111797 G A 0.042352 1.2012e-06
17:14114280 A G 0.999422 -2.9445e-05
17:14114323 A G 0.244328 -1.2720e-05
17:14127350 A G 0.273196 6.6841e-07
17:14129625 T C 0.247130 -2.7974e-05
17:14133428 G A 0.601214 -2.5535e-05
17:14133568 T C 0.880537 7.4696e-05
17:14140080 T C 0.236152 -3.3395e-05
17:14150404 A G 0.134667 -1.4183e-06
17:14152231 G A 0.088790 5.7528e-06
17:14152472 A C 1.050100 1.4113e-05
17:14158491 A C 0.058756 1.1039e-05
17:14161529 G C 0.030469 -2.0261e-06
17:14162323 C T 0.070733 -7.3354e-06
17:14164494 A G 0.486617 -2.3627e-05
17:14166416 A C 0.268974 -8.6463e-07
17:14169454 C G 0.240068 1.1435e-05
17:14173290 G C 0.116012 1.5111e-06
17:14185224 A G 1.025621 7.5543e-06
17:14185360 T C 0.336338 9.2046e-06
17:14185854 T C 0.027012 5.6154e-06
17:14186553 G A 0.022044 1.0965e-07
17:14188236 T G 1.099560 3.3112e-05
17:14194405 C T 0.137594 1.1283e-05
17:14197543 T G 0.455879 -1.8129e-05
17:14197592 G C 0.050287 -2.4748e-06
17:14202263 C T 0.479528 -1.4041e-05
17:14209376 C T 0.045530 -1.0327e-05
17:14209988 C A 0.089283 9.2514e-06
17:14210015 A G 0.304376 -1.3451e-05
17:14210431 G A 0.077417 8.6414e-06
17:14213342 G C 0.072552 1.0996e-05
17:14213381 C T 1.239511 2.6264e-05
17:14213761 T C 0.050508 -1.5840e-05
17:14214874 C T 0.430166 -4.7776e-05
17:14214906 G T 0.811895 5.3082e-06
17:14215076 G A 1.155236 -1.4689e-05
17:14216724 T C 1.540395 4.4914e-05
17:14216736 G A 1.220608 5.8861e-05
17:14218273 A G 0.312386 -3.7943e-05
17:14218698 C A 0.239167 -2.1262e-05
17:14219486 C G 0.043858 -2.0026e-05
17:14219785 C A 1.068520 -6.8243e-06
17:14221854 A C 0.659634 -1.6135e-06
17:14228493 T C 0.040978 -9.2618e-06
17:14229632 T C 0.998191 -7.0612e-06
17:14230769 T A 0.026145 7.6956e-06
17:14231274 C G 0.172371 -3.1879e-06
17:14233705 T C 0.237178 -2.6845e-05
17:14234577 A G 0.796439 8.8769e-07
17:14235600 T C 0.153529 -1.4183e-05
17:14237389 T C 0.119082 -2.2140e-05
17:14240561 T C 0.082425 -1.1217e-05
17:14242446 A G 0.056148 -1.8553e-05
17:14243440 T G 0.692527 5.5416e-06
17:14245454 A G 0.103477 -1.2632e-05
17:14249167 T C 1.317788 -2.1319e-05
17:14249433 T C 0.094940 5.4437e-06
17:14250355 G T 1.163997 -1.2332e-05
17:14251746 C T 0.135446 1.8076e-05
17:14253948 A G 0.450344 1.0093e-05
17:14254423 A G 0.205186 -2.1640e-05
17:14255550 A G 0.982984 -9.7277e-06
17:14256285 G A 1.858292 -9.7967e-06
17:14258315 T C 0.037731 -1.9232e-06
17:14260453 T C 0.048169 8.7288e-06
17:14263034 T C 1.842153 -1.5884e-05
17:14266938 A C 0.410848 1.7612e-06
17:14266997 G A 0.190060 -8.7911e-06
17:14269550 G A 0.060442 1.4433e-05
17:14269687 T G 0.387250 1.7582e-05
17:14273145 T C 0.059391 -3.6538e-07
17:14276357 A C 0.082922 -6.5632e-06
17:14277843 G A 1.202714 -3.6009e-07
17:14282450 G A 0.749715 -3.1260e-05
17:14282778 T C 1.175465 3.3227e-05
17:14286563 C T 0.720368 -7.2834e-06
17:14290170 A G 0.075235 -1.9376e-05
17:14290643 T C 0.576596 1.1397e-05
17:14291895 G T 0.702284 -8.8808e-06
17:14293267 A G 0.220084 2.4670e-05
17:14294021 T C 1.932636 -1.1753e-05
17:14296825 T G 0.576671 5.3121e-06
17:14296998 C A 0.056767 -1.5774e-05
17:14298594 T C 0.067378 -1.0110e-06
17:14299892 A G 0.578799 1.9383e-05
17:14301151 T A 0.180874 2.7598e-05
17:14304130 A G 0.304158 -2.9367e-05
17:14306519 T G 0.128051 3.5510e-05
17:14308411 A G 0.142816 -4.2258e-05
17:14322466 T G 0.717029 -7.4886e-06
17:14323799 A G 0.443221 -3.3652e-06
17:14324608 T G 1.105401 9.8920e-06
17:14328840 T C 0.171817 -3.1984e-06
17:14332659 G A 1.571891 1.0901e-05
17:14342419 T C 0.172714 -6.6755e-07
17:14342668 G A 0.712018 2.9968e-06
17:14344060 G A 0.721021 -5.8245e-06
17:14346513 T C 0.182577 -1.2447e-06
17:14349703 C T 0.185335 -7.6005e-07
17:14352573 A G 0.032091 -2.6094e-06
17:14365048 T C 0.078740 -1.0707e-06
17:14365958 A G 0.118576 2.4725e-05
17:14374512 A G 0.028181 9.8684e-06
17:14374735 A G 0.666906 -2.6777e-05
17:14381542 T C 1.234595 -2.5263e-05
17:14383570 C T 0.034032 -1.3690e-05
17:14397523 T C 0.068309 -4.6017e-08
17:14401743 A C 1.001649 4.2760e-06
17:14404666 C T 0.377238 -4.5318e-06
17:14406988 C T 0.029527 1.1451e-05
17:14413779 A C 0.082707 1.2646e-06
17:14418936 T C 0.913386 -5.4327e-06
17:14422994 T G 0.031370 9.4721e-06
17:14423172 T C 1.523879 -6.6285e-06
17:14423742 A G 0.037177 -5.0523e-07
17:14432781 C T 0.097007 9.0360e-06
17:14438095 G A 0.054078 -2.0473e-05
17:14438957 A G 0.125909 -1.4388e-05
17:14450777 A G 1.605134 1.6753e-05
17:14454243 A C 0.073239 -4.8719e-07
17:14455890 A G 0.038659 -1.1583e-05
17:14458667 T C 0.965233 8.2122e-06
17:14459226 A C 0.043188 -5.0637e-06
17:14469368 C T 1.849429 -4.7363e-06
17:14471508 G T 0.342529 -9.9163e-06
17:14479377 A G 0.949921 -1.5571e-05
17:14480856 T G 0.754948 2.1851e-05
17:14483782 A C 1.910156 -1.0224e-05
17:14492839 T C 0.137587 -5.8275e-06
17:14510728 C T 0.325397 2.8952e-05
17:14512399 G A 0.493260 1.5219e-05
17:14522951 A G 0.470389 5.4714e-06
17:14525461 G A 1.225425 2.6882e-05
17:14527261 A G 0.027981 -1.0099e-05
17:14530261 T G 0.028066 1.4016e-05
17:14534945 T C 0.607582 2.3616e-05
17:14541458 G T 0.043633 -1.0208e-05
17:14543580 C T 0.262504 -3.5866e-06
17:14544400 A G 0.164691 -1.5216e-05
17:14549687 C G 0.058953 1.6467e-05
17:14555077 A C 0.033274 -5.6129e-06
17:14560474 A G 0.298215 5.4495e-07
17:14563980 C T 0.151778 -3.4973e-06
17:14566999 C T 0.557136 1.3265e-05
17:14568870 A G 0.706191 1.5692e-06
17:14583850 C T 0.470875 -1.2811e-06
17:14588272 A G 0.259865 1.0814e-06
17:14588346 T C 0.401910 -3.5532e-05
17:14597712 C A 0.216497 1.7642e-05
17:14598376 C T 0.336399 7.3795e-06
17:14598674 T C 0.029973 -1.0272e-05
17:14600944 C G 0.472837 -2.5437e-05
17:14601769 G A 0.511942 -6.7297e-06
17:14601939 A G 1.766415 2.8625e-05
17:14602203 T C 0.758670 -2.7634e-05
17:14603639 C T 0.627131 2.9480e-05
17:14604478 G C 0.275059 2.0445e-05
17:14604769 C T 0.319539 -2.9404e-05
17:14606156 C T 0.027811 2.1697e-05
17:14610787 G A 0.253651 3.3107e-05
17:14617665 G A 0.432104 -2.6908e-05
17:14620432 G A 0.352341 8.2591e-06
17:14622620 G A 0.618061 -2.3415e-05
17:14629467 T G 0.248044 4.2551e-06
17:14629706 A G 0.047118 3.9708e-06
17:14629746 A G 1.410780 -3.1205e-05
17:14630514 T G 0.058321 -3.7363e-06
17:14635460 T C 1.451462 -4.7969e-06
17:14639148 C T 0.026345 4.4764e-06
17:14639316 G A 0.196095 1.5533e-05
17:14641613 T C 0.038268 1.2551e-06
17:14642894 A C 0.105850 -8.1464e-06
17:14643059 T G 0.142143 -1.6983e-06
17:14646168 C A 0.597070 3.6638e-06
17:14646929 C T 0.939857 -1.5587e-05
17:14647200 G A 0.321256 1.4645e-06
17:14648148 A G 0.862144 -1.2794e-05
17:14651740 A G 0.132505 -1.4038e-06
17:14655320 C T 0.372478 6.2971e-06
17:14656869 A G 1.838301 -8.9031e-06
17:14658637 A G 0.813816 -1.0493e-05
17:14661529 C A 0.072552 1.0251e-05
17:14663816 C T 0.065093 8.9955e-06
17:14664799 A G 0.038081 2.7816e-05
17:14665769 A G 0.085937 -3.7946e-05
17:14673934 T C 0.122417 -4.3408e-05
17:14678152 T C 0.036653 -3.0418e-07
17:14678265 C T 0.491091 -3.8979e-06
17:14682395 A G 0.714293 7.9536e-06
17:14688803 T C 0.206434 1.3069e-05
17:14689142 G A 0.037435 6.0676e-06
17:14694516 G A 0.607456 3.7106e-05
17:14694795 T C 1.445217 2.3515e-05
17:14694878 T C 0.047251 1.1576e-06
17:14695502 C T 0.257717 2.6573e-06
17:14700805 A C 0.354853 -1.0293e-05
17:14704131 A G 0.381236 -1.1586e-05
17:14705060 T C 0.020297 4.4267e-06
17:14716254 G A 1.113734 1.1334e-05
17:14720254 T C 1.026678 -1.7394e-05
17:14728864 C T 0.374980 -1.0702e-05
17:14736514 G C 0.027467 4.5820e-06
17:14740908 G A 0.185692 -5.4612e-06
17:14750057 A G 0.326492 4.0249e-06
17:14751880 G T 0.901929 -1.0059e-06
17:14758628 C T 0.270235 -2.7572e-05
17:14760275 A G 0.300293 4.2869e-05
17:14762902 T C 0.254885 1.4983e-06
17:14763913 T C 0.086284 -5.2611e-06
17:14764385 T C 0.046272 -1.4750e-05
17:14764465 G A 0.696617 -6.8685e-06
17:14764700 A C 0.641808 -4.2669e-06
17:14768035 C T 0.565628 -5.5870e-06
17:14777736 G T 0.221740 2.0172e-05
17:14778445 A G 0.518082 5.5248e-06
17:14783185 T C 0.063624 -1.9464e-05
17:14786119 G A 0.169872 -1.7898e-05
17:14789454 A G 0.032727 -1.9656e-06
17:14801005 C T 1.435385 -3.1497e-05
17:14801369 T C 0.185508 -2.1902e-05
17:14801892 A G 0.129173 -1.9380e-05
17:14807424 C T 0.020688 7.6378e-06
17:14808988 C T 0.526735 -4.9327e-05
17:14812311 A G 1.610139 -2.1826e-08
17:14816224 A G 0.836815 8.7666e-06
17:14816752 G A 0.148375 -3.3056e-05
17:14817763 G A 1.489795 -3.6136e-06
17:14817837 T C 0.051280 9.5210e-06
17:14821472 A G 0.282984 3.2775e-07
17:14823622 G A 0.501419 -1.3526e-05
17:14833066 C T 0.071199 -3.3231e-05
17:14833119 T C 0.034869 2.1368e-05
17:14834304 A G 0.061584 4.9464e-06
17:14837279 C T 0.074415 1.7953e-05
17:14838869 C T 0.182241 -5.9445e-06
17:14843104 T G 0.143258 3.8950e-06
17:14843341 G A 0.633356 -4.2759e-05
17:14850848 C A 0.606073 -2.3075e-05
17:14855488 C T 0.065188 -9.0773e-06
17:14857249 T G 0.603485 4.1220e-05
17:14864784 A T 0.308082 5.4253e-06
17:14866346 T C 0.307528 -3.4209e-05
17:14866412 C T 0.556017 -2.4900e-05
17:14867869 G A 0.040291 1.6005e-06
17:14868053 T C 0.148406 -2.7087e-06
17:14885781 A G 0.040910 -3.4163e-06
17:14890097 G A 0.038693 -2.8920e-05
17:14892609 G A 0.037272 -5.3816e-06
17:14892964 C A 0.447505 -1.2037e-05
17:14894801 G A 0.087960 7.1119e-06
17:14895284 A G 0.484033 -1.4459e-05
17:14895988 A G 1.943424 1.1767e-05
17:14897454 A G 0.476771 -1.5298e-05
17:14906391 A C 0.025206 -4.0356e-06
17:14910499 C T 0.409356 -3.5746e-05
17:14911293 A G 0.283960 -1.1576e-07
17:14911589 G A 0.024904 -4.1000e-06
17:14912906 G A 0.187585 1.6629e-06
17:14919543 G A 1.812439 4.4395e-06
17:14920802 C T 0.780266 -1.7525e-05
17:14924816 T C 0.868138 9.8409e-06
17:14925187 C A 0.221250 -2.3306e-05
17:14925803 T C 1.284416 1.7746e-05
17:14931979 G A 0.573978 4.5704e-07
17:14934332 C T 1.082408 -8.3916e-06
17:14934922 G A 0.043827 -1.4403e-05
17:14935175 T C 0.029759 9.5191e-08
17:14936991 A G 0.060666 6.0368e-06
17:14940372 C G 1.012984 -6.3825e-06
17:14942734 T C 0.332598 -7.5838e-06
17:14944164 T C 0.320807 -2.0066e-05
17:14945059 T C 0.111681 -2.9771e-06
17:14950962 C T 0.284082 -2.5148e-05
17:14951381 A G 0.485056 -2.2388e-06
17:14952029 A G 0.147562 1.8277e-05
17:14953148 T C 0.026876 1.1714e-05
17:14953806 T G 0.056872 -9.2253e-06
17:14955266 G A 0.052765 6.0139e-06
17:14955334 T C 0.440957 -1.1975e-05
17:14962904 T C 0.040740 -1.0970e-05
17:14967568 C T 0.611101 2.0841e-05
17:14974650 A G 0.509344 2.6151e-05
17:14976454 G C 0.129370 -1.9078e-06
17:14978164 C G 0.035202 -8.9983e-06
17:14989659 C T 0.057726 2.1321e-06
17:14992430 C T 0.814812 -7.1439e-07
17:14997008 G A 0.075762 -4.8686e-07
17:15000001 C T 0.925449 -8.8545e-06
17:15002217 G A 0.996396 -6.9807e-06
17:15003347 T C 0.144377 1.2466e-05
17:15008806 C T 0.389514 -2.6199e-05
17:15016785 T C 0.034617 -9.2707e-06
17:15017246 G A 0.108111 1.2668e-05
17:15018584 T C 0.192882 4.4950e-07
17:15021543 G T 0.094644 4.3870e-06
17:15021859 C T 0.619125 -4.1348e-05
17:15034106 A G 0.066980 3.9516e-05
17:15034948 A G 0.221723 4.7910e-05
17:15039487 A G 0.436190 -3.9581e-05
17:15040880 C T 0.496452 -1.5872e-05
17:15045306 C T 0.432981 1.1445e-05
17:15057691 G T 0.455229 8.4871e-06
17:15058991 C T 0.167754 1.8125e-05
17:15059276 T G 1.031996 2.1911e-05
17:15065368 C T 0.532157 -7.1789e-06
17:15071887 G A 0.444404 2.3656e-05
17:15074430 T C 0.049406 4.4177e-05
17:15077220 A G 0.072318 -4.2040e-06
17:15077999 A G 0.020606 -1.2713e-05
17:15082588 C T 0.058888 3.7254e-07
17:15088963 A G 1.570681 -2.7286e-06
17:15099614 T C 0.024965 2.1841e-05
17:15102214 T C 0.150877 -4.8276e-06
17:15115825 G A 0.554389 1.0605e-05
17:15133114 G A 0.055594 1.1000e-05
17:15134006 T C 0.148436 9.8511e-06
17:15137479 C T 0.989158 3.2217e-05
17:15141862 G A 0.108777 1.9400e-05
17:15142588 A G 0.038632 3.7281e-06
17:15154346 T C 0.041420 1.4403e-07
17:15156756 T C 0.129523 -5.1656e-06
17:15158775 A G 1.033631 3.6307e-05
17:15164546 A G 0.049532 5.8328e-07
17:15174261 C T 0.035270 9.7044e-06
17:15181833 C T 0.115842 -1.0386e-05
17:15182147 T C 0.077642 -2.4033e-05
17:15187231 C A 1.385108 -4.4352e-06
17:15187558 T G 0.094223 -3.0145e-05
17:15192523 G A 0.414581 9.0570e-06
17:15192608 C G 0.108828 4.2902e-06
17:15211235 T C 0.074891 9.3278e-06
17:15214011 A G 0.031367 -4.0956e-05
17:15215180 G T 0.081150 -1.6532e-05
17:15217437 G C 1.004471 -1.0283e-05
17:15220186 A C 0.107162 1.0309e-05
17:15221193 G A 0.103994 1.5252e-05
17:15234895 T C 0.451014 -3.6457e-07
17:15236022 C T 0.217480 9.1394e-06
17:15248399 T G 0.824379 1.4080e-05
17:15256067 A T 0.184525 2.1924e-05
17:15269316 G A 0.378023 1.3577e-05
17:15277196 T C 1.330976 3.9315e-05
17:15277630 C T 0.136578 3.2663e-05
17:15278537 A G 0.226683 -1.6432e-06
17:15280555 A G 0.047509 3.1823e-06
17:15280642 C T 0.064801 4.4379e-06
17:15282421 T C 0.212482 1.3248e-05
17:15283815 G A 1.443055 6.9186e-06
17:15284632 A G 0.101039 1.2770e-05
17:15287134 C T 0.519935 -1.1606e-05
17:15287863 C T 0.064525 -3.7089e-06
17:15292383 C T 1.193059 -5.3644e-05
17:15293006 G A 0.487252 -2.7115e-05
17:15296091 T G 0.180952 -3.3566e-06
17:15297187 G A 0.219591 2.4402e-06
17:15298617 T C 0.127684 2.6620e-05
17:15299796 A G 0.201817 -3.0975e-06
17:15300309 C A 0.971180 -8.3781e-06
17:15303140 G C 1.398558 1.8624e-05
17:15303769 C G 0.089045 -1.6372e-05
17:15306819 G A 1.870157 3.9702e-06
17:15308536 G A 1.777189 9.6347e-06
17:15309104 T C 0.998205 8.6914e-06
17:15310405 A G 0.038676 2.4926e-05
17:15312672 C T 0.076533 -6.5059e-06
17:15315756 A G 0.172969 -2.2607e-06
17:15316195 T C 0.419732 -2.1210e-05
17:15316809 T C 0.069064 -8.2960e-06
17:15317059 T C 0.236893 7.8564e-06
17:15321664 C A 0.067653 3.6165e-06
17:15322594 C T 0.216038 3.6756e-05
17:15327921 T C 0.053884 -1.1995e-05
17:15328072 T C 1.264411 2.6741e-05
17:15331517 G T 0.217466 -8.3142e-06
17:15333352 T C 0.024166 -2.8942e-06
17:15333562 T C 1.236604 3.2317e-06
17:15338269 C T 0.915627 -2.1995e-06
17:15341183 C A 0.186042 -1.5829e-05
17:15345029 A G 0.556350 -3.1647e-06
17:15345884 C A 0.135367 -2.2214e-05
17:15351751 A G 0.034195 2.3002e-06
17:15352112 T C 0.379233 1.2019e-05
17:15358222 G T 0.042579 7.3746e-06
17:15364293 A G 0.085322 -5.1107e-06
17:15370444 G A 1.209432 4.2092e-06
17:15372594 C T 0.201331 1.4247e-05
17:15374082 T C 1.863528 1.6132e-06
17:15377373 T C 0.153329 6.0776e-06
17:15380592 C G 0.270558 2.9745e-05
17:15385932 C T 1.694417 6.5939e-07
17:15394109 A G 0.054781 3.7367e-05
17:15397727 A G 0.377064 -2.6280e-05
17:15402113 C T 0.041978 -1.2406e-06
17:15403878 T C 0.140453 5.2627e-06
17:15405592 A G 0.051188 5.8931e-06
17:15405657 C T 0.135561 -1.9828e-06
17:15406197 T A 0.151340 1.6769e-05
17:15406442 C G 0.025342 -1.0336e-06
17:15407763 A G 1.162743 1.6216e-05
17:15410363 C T 0.193052 1.0859e-05
17:15418019 C A 0.150983 1.7259e-05
17:15425407 A G 0.283338 -2.1779e-05
17:15442194 C A 0.150068 2.3661e-05
17:15468470 G A 0.637633 -2.7342e-05
17:15483611 C T 0.452102 -1.4629e-06
17:15490151 C G 0.444513 -3.9186e-06
17:15495266 A C 0.747169 5.6893e-06
17:15495401 G A 0.023003 1.0890e-05
17:15496727 G T 0.264302 2.3233e-06
17:15496730 G A 0.524882 2.5811e-05
17:15499045 A G 0.249693 -6.5192e-06
17:15510011 T G 0.269144 1.2396e-05
17:15517237 C G 0.494718 6.8991e-05
17:15517284 C G 0.540494 7.7756e-05
17:15524056 C T 0.546270 6.2945e-05
17:15531942 A C 0.492182 2.9144e-05
17:15532147 A G 0.088895 9.3263e-06
17:15548982 C T 0.088161 1.9186e-05
17:15554210 T C 0.035878 -1.3697e-05
17:15554278 G A 0.575022 2.0515e-05
17:15554561 A C 0.092281 9.1842e-06
17:15562295 T C 0.025012 1.3496e-05
17:15565952 C T 0.066480 2.5113e-06
17:15566579 G T 0.450589 2.3864e-05
17:15567830 A G 0.048607 -3.7143e-06
17:15574117 G A 0.363308 1.4025e-05
17:15580374 C T 0.424583 1.3836e-05
17:15587575 A G 1.012256 1.5130e-05
17:15592762 C T 0.916089 2.3084e-05
17:15601963 A G 0.240670 -9.1493e-06
17:15607282 G T 1.087651 1.2973e-05
17:15611495 C T 0.737877 1.8739e-05
17:15612093 C A 0.044697 5.7047e-06
17:15641109 A G 0.063849 9.3450e-06
17:15645289 A G 0.808920 2.7214e-06
17:15650737 T C 0.370492 -1.2250e-05
17:15666775 C G 1.198981 -3.0890e-06
17:15673784 T C 0.490073 4.6065e-06
17:15673812 A G 0.651807 9.9186e-07
17:15677373 T C 0.941846 2.6410e-05
17:15685167 T C 0.621804 3.4127e-06
17:15685788 C A 0.815349 -2.7307e-06
17:15686884 G C 0.184937 -8.5123e-06
17:15688159 C T 0.533235 8.0741e-06
17:15705733 C T 0.149443 -1.0518e-05
17:15717546 T C 0.705436 8.3101e-07
17:15734616 A G 0.234527 -3.5935e-05
17:15764366 G C 0.059324 4.2109e-06
17:15784977 G C 0.040036 1.0268e-05
17:15786573 T C 1.228284 6.9375e-06
17:15789202 C A 0.576698 1.0585e-05
17:15797186 T C 0.028433 1.2969e-06
17:15799536 G T 0.127313 8.5644e-06
17:15800317 C T 0.057953 -1.3767e-05
17:15818291 C T 0.567196 3.6786e-06
17:15821374 T C 0.122135 -1.6328e-05
17:15832406 T C 0.054050 -1.2786e-05
17:15834536 G T 0.391853 1.8447e-05
17:15854257 A G 1.639636 2.3781e-05
17:15856887 G C 0.166863 1.3649e-06
17:15873726 A G 0.043919 -2.1059e-05
17:15876021 A C 0.112306 -1.1178e-05
17:15876655 C T 1.154723 1.4614e-05
17:15884561 T C 1.060326 -1.6089e-06
17:15885625 A C 0.086427 1.9513e-05
17:15888063 A G 0.195299 -3.5231e-06
17:15901486 A G 0.071818 -2.9635e-05
17:15904602 T C 0.053782 1.1075e-05
17:15915914 G A 0.070689 1.4752e-05
17:15928222 C T 0.050328 5.7672e-06
17:15928584 G T 1.085659 1.4211e-06
17:15931693 A G 0.155297 2.1965e-05
17:15943490 G C 0.050637 2.2137e-05
17:15948768 C T 0.095940 -2.7764e-05
17:15950400 T C 0.025063 -1.5199e-05
17:15951154 C T 0.123271 -3.2207e-06
17:15954692 G A 1.139522 1.8200e-06
17:15959537 A G 0.294183 -8.5755e-06
17:15970045 C T 0.043395 7.1666e-06
17:15973774 G T 0.032954 -7.8782e-06
17:15977214 C T 0.089347 -1.4992e-05
17:15983458 A G 0.053989 6.6252e-06
17:16003294 A G 0.104545 -4.3046e-05
17:16016170 T C 0.030830 5.6511e-06
17:16016809 T C 1.909300 -2.4824e-07
17:16022883 C T 0.039802 5.8014e-06
17:16058348 G A 0.052789 2.0706e-06
17:16068700 A G 0.032815 -5.6518e-06
17:16087469 C T 1.119517 -2.9014e-06
17:16092902 G A 1.056454 -5.3073e-06
17:16096278 A G 0.048835 1.6553e-05
17:16110017 A G 0.113506 -1.6850e-05
17:16151670 A G 0.295349 -6.9761e-06
17:16158358 A G 0.024995 -2.8515e-05
17:16158774 C A 0.949132 1.1312e-05
17:16177131 C T 0.053649 3.8518e-06
17:16197916 C G 0.037942 -2.6526e-05
17:16201941 C T 0.982250 1.6439e-05
17:16206766 T C 0.053676 2.4146e-06
17:16210192 T G 0.041046 3.8643e-06
17:16219792 T C 1.934298 -3.1545e-06
17:16223256 T C 0.080783 1.6437e-05
17:16234260 G A 1.045449 2.0485e-05
17:16244853 A G 1.025862 1.3807e-05
17:16245778 C T 0.940996 -2.1227e-05
17:16246016 C A 1.004117 2.2914e-05
17:16249665 A G 0.022578 1.3921e-05
17:16269454 C T 0.034008 9.8390e-06
17:16277776 T C 0.119524 8.9735e-06
17:16280370 T C 0.026332 -3.3458e-07
17:16291752 G A 0.047876 4.7201e-06
17:16295950 T C 0.358627 -7.8659e-06
17:16301494 T C 0.285031 1.1231e-05
17:16315919 G A 0.502310 -1.2248e-05
17:16319949 T C 0.097891 -2.2587e-05
17:16322676 C T 0.060367 -6.9673e-07
17:16323738 G A 1.326478 3.9617e-05
17:16325968 G A 0.784404 1.4644e-06
17:16338306 T C 0.040461 -6.9096e-06
17:16340316 C A 0.746213 -6.7599e-06
17:16340378 C A 0.072001 -5.1235e-06
17:16342343 T G 0.095562 -7.8828e-06
17:16343026 T C 0.060303 -1.3130e-05
17:16344600 C T 1.343753 -1.0026e-05
17:16345753 T G 0.052728 2.9969e-05
17:16347325 C T 0.279064 1.3247e-05
17:16353310 G A 0.747570 -8.7494e-06
17:16360007 A G 0.047128 7.5078e-06
17:16362889 A G 0.033876 -2.2154e-05
17:16365086 G A 0.583138 -8.1418e-06
17:16378439 C T 0.900593 2.8584e-05
17:16384961 A G 0.456226 -2.0909e-06
17:16386294 A G 0.037153 -5.2414e-06
17:16394562 C G 0.100781 -1.5352e-05
17:16398261 C G 0.109773 5.0985e-05
17:16398555 A C 0.657957 1.6575e-05
17:16400415 G T 0.303434 -6.8287e-06
17:16401682 G A 1.251662 2.6896e-06
17:16404247 C T 1.140923 -8.7555e-05
17:16405708 C T 0.202687 2.6311e-05
17:16409570 A G 0.645375 -5.0501e-05
17:16411387 G A 0.511330 1.7781e-05
17:16413609 G A 0.248296 -4.1339e-05
17:16414457 A G 1.938045 -1.6556e-05
17:16419532 T G 0.099071 3.2898e-05
17:16420595 A G 0.067806 2.4815e-07
17:16423881 G A 0.188680 1.3403e-05
17:16424974 T C 0.079488 -1.0745e-05
17:16425428 A G 0.050535 -5.2528e-06
17:16438942 G A 0.058511 1.4647e-05
17:16439017 C T 0.064117 -2.8045e-05
17:16440840 A G 0.154903 -1.2465e-05
17:16442464 T G 0.080011 -1.8971e-06
17:16456614 G T 0.080236 -8.5626e-07
17:16457472 C T 0.058297 -1.4474e-05
17:16467318 C T 0.035521 -1.1512e-05
17:16474477 G A 0.061686 -1.4560e-05
17:16476079 T G 0.140192 4.6881e-05
17:16486446 T C 0.069037 -7.3928e-06
17:16491671 C T 0.069299 -2.2190e-06
17:16500102 C A 0.126637 -8.5083e-06
17:16501887 C A 0.386162 -5.7565e-05
17:16507948 A G 0.233269 -4.6062e-05
17:16512485 T G 1.929267 8.2051e-06
17:16527516 T C 0.034484 -9.8006e-06
17:16527530 G A 0.025587 -7.1636e-07
17:16527795 A C 0.548449 -1.8208e-05
17:16531974 A G 0.026053 -1.4304e-05
17:16535297 A G 0.371352 -4.4271e-05
17:16536351 T C 0.076761 -4.7067e-06
17:16543699 A G 0.177767 2.2940e-05
17:16553389 A G 0.039802 1.2471e-05
17:16567493 A G 0.056617 2.5804e-06
17:16593863 G C 0.028419 -1.1749e-05
17:16760177 G A 0.211381 1.3930e-05
17:16764783 G A 0.519255 -1.0598e-05
17:16782960 G A 0.050090 9.4846e-06
17:16790439 C T 0.048101 -2.3931e-05
17:16790589 G A 0.196068 -1.6324e-05
17:16790617 T C 0.847100 4.2893e-05
17:16807364 C A 0.202466 1.3191e-05
17:16813471 T G 0.872751 -7.3503e-05
17:16817646 C T 0.072328 6.4187e-07
17:16821204 C T 0.330269 -5.9387e-05
17:16833139 T C 0.654860 9.1343e-06
17:16835359 A G 0.049994 7.1530e-06
17:16837365 G A 1.110804 -2.1760e-05
17:16838842 T G 0.446380 1.1520e-05
17:16840498 G A 0.533871 1.5400e-05
17:16842376 T C 0.057579 -7.5765e-06
17:16842991 A G 0.194449 1.5807e-05
17:16843084 G A 0.036776 -3.0401e-05
17:16845995 A G 0.142548 -1.3772e-05
17:16849139 G A 0.184413 9.0278e-06
17:16855370 A G 0.081987 1.2261e-05
17:16860054 G A 0.089687 2.0085e-05
17:16861293 C T 0.045626 -1.2652e-05
17:16863308 C T 0.206583 -1.8592e-05
17:16863638 G C 0.197934 1.8278e-05
17:16873308 G T 0.037905 5.2182e-06
17:16874981 T C 1.195633 1.2455e-05
17:16875025 T C 0.036212 -8.6369e-06
17:16876483 A G 0.905087 3.5000e-05
17:16882664 C T 0.391826 3.2855e-06
17:16883680 A G 1.381399 1.5976e-05
17:16885823 C T 0.212013 -1.2449e-06
17:16885846 G A 1.263595 1.5538e-06
17:16891946 G C 0.329392 -8.1231e-06
17:16892265 A G 0.647262 -5.4021e-05
17:16892334 T C 0.317469 -1.9110e-05
17:16892749 A G 0.339547 -5.7874e-06
17:16892841 C T 0.806258 -1.4023e-06
17:16896521 A G 0.038625 2.4480e-05
17:16899097 A G 0.267297 -3.2327e-06
17:16902304 T C 0.102222 1.2601e-05
17:16902579 C T 0.136278 3.5466e-05
17:16904273 A G 0.059759 9.2801e-07
17:16904412 G C 0.953290 -3.2383e-05
17:16908758 T C 0.127068 2.6798e-05
17:16924864 C T 0.278493 -1.6547e-05
17:16933404 C T 1.554280 -2.4975e-05
17:16938609 G T 0.217918 3.5357e-05
17:16945338 C A 0.043559 -1.4820e-05
17:16960978 A G 0.289508 -3.4894e-06
17:16963604 G A 0.068619 1.0577e-05
17:16965385 T C 0.022551 5.7751e-06
17:16976800 G A 0.150262 -1.5140e-05
17:16978536 A G 0.066215 -2.7571e-05
17:17008364 G T 0.041366 -2.2835e-05
17:17012719 G A 0.137305 9.9921e-05
17:17017873 G C 1.259808 -5.3164e-05
17:17024634 C A 0.041121 7.8816e-06
17:17035667 T C 0.056413 2.0701e-05
17:17060805 C T 1.578000 -4.5527e-05
17:17064254 C T 0.135201 -3.5601e-05
17:17069105 A G 1.326975 -6.8635e-05
17:17080575 T C 0.041386 -2.3003e-05
17:17084313 T C 0.056498 -6.1283e-07
17:17085403 T C 0.056869 -1.7525e-06
17:17089785 C A 0.134041 8.3621e-05
17:17090740 T C 0.230158 1.2848e-06
17:17101901 A G 0.074973 -2.0583e-05
17:17103251 A G 1.121935 -8.4292e-06
17:17103489 A G 0.099594 1.3007e-06
17:17104714 T C 1.298824 -1.4577e-05
17:17110651 A G 0.047703 1.2543e-05
17:17124815 T C 0.096365 -2.2189e-05
17:17127077 A G 0.090694 -2.0481e-05
17:17132166 A G 0.099183 -2.3846e-05
17:17133121 A G 1.110481 -2.3479e-05
17:17135422 G A 1.542122 -1.6986e-05
17:17140846 T C 0.041243 3.6392e-06
17:17145967 A G 0.380209 5.1678e-06
17:17167492 T C 0.271340 8.5155e-06
17:17171192 G T 0.046788 6.1956e-06
17:17176566 G A 0.043093 3.3284e-06
17:17183255 A C 1.321487 -1.8232e-05
17:17200920 C A 0.095613 -6.6843e-06
17:17208703 T C 0.098751 -4.3920e-06
17:17208921 T C 0.227615 1.3757e-05
17:17211429 G A 0.305743 -4.3210e-05
17:17212827 G A 1.651624 -1.3262e-05
17:17223851 C T 1.392051 -1.1766e-05
17:17225701 C T 0.119337 -1.1464e-05
17:17229395 C T 0.090235 1.4533e-05
17:17231431 A G 0.136431 -8.6748e-06
17:17231880 A G 1.317152 1.3406e-05
17:17234640 A G 0.154859 -1.4508e-05
17:17235537 C T 0.454713 -5.0378e-05
17:17245038 G C 0.055662 -4.7833e-07
17:17246310 T C 0.814149 1.6649e-05
17:17246862 A G 0.081249 -1.1264e-05
17:17251475 G T 0.234656 -6.4173e-07
17:17254155 G A 1.902700 5.3850e-06
17:17256374 A G 0.084237 -5.6216e-05
17:17256480 C A 1.553328 -1.8072e-05
17:17258624 T C 0.069809 2.3603e-05
17:17259794 A G 0.067327 -7.1972e-06
17:17259877 G A 1.512204 -1.2266e-05
17:17267613 G A 1.964448 1.5163e-05
17:17267922 C T 0.542333 -1.7353e-06
17:17269067 C T 1.912696 -5.3132e-06
17:17270151 T C 0.093318 -1.7082e-05
17:17274398 G A 0.195418 1.6154e-05
17:17279339 A G 0.269749 1.4355e-05
17:17284191 A C 0.072131 -2.2134e-06
17:17285817 A G 0.092693 -1.3979e-05
17:17287498 G A 0.058630 -5.7072e-06
17:17292491 G A 0.389035 -2.4331e-05
17:17295183 C G 1.946864 -1.5412e-05
17:17297914 C A 0.058276 -8.2263e-06
17:17300368 G A 0.489370 -3.7957e-05
17:17300608 G T 0.338752 -1.2202e-04
17:17301909 C T 0.115427 -4.6226e-05
17:17302137 G A 0.201032 -3.5920e-05
17:17302650 C G 0.106258 3.6275e-05
17:17304724 G T 0.075367 -3.3836e-06
17:17306087 G A 0.235077 -3.4397e-05
17:17310420 T C 0.069537 -2.2143e-05
17:17310886 A G 0.049807 7.2482e-06
17:17316631 A G 0.097684 1.4246e-05
17:17322930 T C 0.215875 -4.9413e-05
17:17324110 C T 0.072185 -3.4634e-05
17:17324225 T C 0.065253 -3.9573e-06
17:17324767 G A 0.024815 -2.8311e-06
17:17325093 G A 0.160795 -3.8990e-05
17:17325951 G T 0.663108 -2.6464e-05
17:17326363 A G 0.599457 -3.4881e-05
17:17326604 T C 0.715598 -3.2140e-05
17:17332226 G A 0.932877 -4.4692e-05
17:17336965 G T 0.089011 -5.4498e-06
17:17338876 A C 0.291644 1.3008e-05
17:17349300 T C 0.157211 7.3578e-06
17:17351643 T C 1.394271 1.8629e-05
17:17354293 A C 0.317163 2.1027e-05
17:17361336 G A 0.070285 -1.1911e-05
17:17366865 C T 0.115995 -1.3411e-05
17:17375773 A G 0.073511 -2.4125e-05
17:17378887 T G 1.541871 2.1631e-05
17:17385701 T G 0.082996 -1.5197e-05
17:17394611 A G 0.622739 3.7052e-05
17:17396320 C T 0.063699 1.4244e-05
17:17400810 A G 0.043093 1.9678e-06
17:17400972 T G 0.214981 -6.2579e-05
17:17409560 T C 1.513686 2.4353e-05
17:17414196 T C 0.070791 9.6282e-06
17:17417169 A T 1.077023 1.8485e-05
17:17417606 A G 0.055346 5.2756e-06
17:17417808 T C 0.353350 9.3945e-06
17:17422608 G A 0.114346 -4.1169e-05
17:17425631 T C 0.950573 4.3521e-05
17:17426230 G A 0.032360 -8.5521e-06
17:17427492 A G 0.115240 -2.1064e-05
17:17432456 T C 0.122659 -2.5691e-05
17:17442854 T C 0.108798 2.5349e-05
17:17445825 T C 0.039632 1.2138e-05
17:17453067 T C 1.054649 5.0733e-06
17:17458851 G C 0.059106 -1.2662e-05
17:17459620 C T 0.122859 -1.9335e-05
17:17464077 G A 0.483292 -1.1639e-05
17:17474143 T C 1.182519 -9.0331e-06
17:17474862 A G 0.045099 -9.3726e-06
17:17506097 C T 0.174081 -2.2575e-05
17:17509010 C A 0.784506 3.1840e-05
17:17536919 T C 0.035841 -1.0013e-05
17:17537858 A G 0.033485 2.3258e-06
17:17540249 G A 0.134660 -1.4984e-05
17:17543722 A G 0.947738 1.4575e-05
17:17547236 A G 0.861161 1.6843e-05
17:17551512 A G 0.056838 -1.8106e-06
17:17567757 C A 0.140705 -2.0722e-05
17:17567943 T C 0.176675 8.7120e-06
17:17579861 C G 1.023836 7.4274e-06
17:17586123 T C 0.033141 -4.2197e-06
17:17599877 G C 0.032213 -1.6969e-05
17:17600525 C T 0.209810 4.6301e-05
17:17603317 C T 1.051405 -5.0538e-06
17:17621007 T C 0.429302 -9.8484e-06
17:17625318 G A 1.762862 -2.1058e-05
17:17650750 G A 0.035076 -7.2206e-06
17:17667240 G A 0.125345 -4.4995e-05
17:17679426 T C 0.066402 6.1520e-06
17:17687897 A G 1.887051 1.9434e-05
17:17693891 G C 1.266716 3.6420e-05
17:17696755 A C 0.577538 -3.3681e-06
17:17705424 G A 0.066062 4.5871e-06
17:17720319 T C 0.030836 -8.6665e-06
17:17726965 T C 1.313484 2.1522e-05
17:17730031 A C 0.056954 -2.4868e-05
17:17736925 G T 0.052106 -2.7783e-05
17:17749822 A G 1.311699 2.3385e-05
17:17751390 C G 0.022673 9.2851e-06
17:17755543 T C 0.066110 2.9418e-06
17:17769452 G A 1.955007 -1.0198e-05
17:17775706 T C 0.136727 8.9280e-06
17:17786733 A G 0.053870 -2.5504e-05
17:17787081 T C 0.044252 4.4741e-06
17:17793924 G A 0.053513 -1.4830e-05
17:17797474 A C 0.021698 -1.6287e-05
17:17802426 T C 0.072603 -1.8506e-06
17:17824978 T G 0.735252 -2.3633e-05
17:17833685 A G 0.035086 -5.0578e-06
17:17841335 T C 0.053520 -2.4231e-05
17:17879087 A G 0.113241 -4.1217e-06
17:17880877 G A 0.640418 -2.0076e-05
17:17893433 A G 0.093937 -1.8006e-06
17:17896205 T C 0.603761 -2.2844e-05
17:17907768 T C 0.076408 -4.9584e-06
17:17921207 T C 0.032621 1.0486e-05
17:17925164 T C 0.021307 2.5593e-05
17:17941798 T G 0.065855 1.2847e-05
17:17957348 T G 0.258726 3.0849e-05
17:17963117 T C 0.040937 -1.0873e-05
17:17994431 C A 0.200355 1.3819e-07
17:17997922 G A 1.838736 7.1621e-06
17:18000321 A G 0.367575 -2.2695e-05
17:18011781 T C 0.058725 -2.7920e-05
17:18018552 T C 0.104715 1.8344e-06
17:18023897 A G 0.601201 -1.0806e-05
17:18030524 A G 0.456107 -5.5532e-06
17:18031005 T C 0.031452 2.1781e-06
17:18033534 T G 0.103045 1.9254e-05
17:18033565 T C 0.023313 8.8708e-06
17:18036283 G A 0.611196 -1.5514e-05
17:18039459 G A 0.045782 -2.3279e-05
17:18041507 T C 1.094627 6.8494e-05
17:18046898 C T 1.500294 9.8221e-06
17:18047189 A G 0.238698 -6.3774e-06
17:18054453 A G 0.106418 -5.1485e-06
17:18055903 A G 0.111218 -2.9029e-06
17:18057167 T A 0.851860 8.7913e-05
17:18057215 G C 0.392411 -6.1182e-05
17:18070263 T G 0.030476 2.9037e-06
17:18079075 T C 0.850962 6.0084e-05
17:18088094 T C 0.378183 -4.9267e-05
17:18094461 A G 0.038336 -1.8548e-06
17:18111868 A G 1.238787 9.8779e-06
17:18114021 C T 0.043293 -5.7886e-06
17:18114569 T C 0.051361 1.5375e-05
17:18118441 C T 1.755274 -5.0581e-07
17:18121926 C T 1.219880 5.7339e-06
17:18127592 A G 0.041230 -9.8823e-06
17:18127688 C T 0.046792 -8.8589e-07
17:18135401 A G 0.701788 9.1985e-05
17:18137141 G A 1.530726 4.5433e-05
17:18148534 T C 0.047785 -1.3340e-05
17:18158996 C T 0.071032 -2.8758e-06
17:18161945 T G 0.062577 -1.3174e-05
17:18164475 A G 0.029385 5.2559e-06
17:18169980 T C 0.066820 6.4985e-06
17:18185510 A G 0.856946 6.4466e-05
17:18186266 A G 0.033784 -1.4394e-05
17:18204649 T C 0.104551 -8.0018e-06
17:18206386 C T 0.059109 -3.2300e-05
17:18215743 C G 0.067721 3.2275e-06
17:18219742 A G 0.157595 3.0512e-05
17:18220268 G A 0.028664 7.2628e-06
17:18220770 A G 1.334315 1.0842e-05
17:18221134 T C 0.633040 6.0179e-05
17:18227758 G A 0.155545 -1.4707e-05
17:18232012 A G 0.038092 -2.6955e-06
17:18232096 A G 0.634461 5.2295e-05
17:18243872 A G 0.474183 -4.1094e-05
17:18248021 C T 0.490088 -4.1735e-05
17:18256979 T C 0.209123 4.0864e-06
17:18260841 G A 0.027474 4.5105e-06
17:18263957 C G 1.265499 1.5704e-05
17:18265467 T C 0.604893 7.7241e-05
17:18275143 A G 0.283759 -1.7309e-05
17:18291618 T C 1.219316 6.6254e-06
17:18312298 T C 0.106312 -8.6827e-06
17:18505676 T G 1.027447 -1.0900e-05
17:18529604 C T 0.235227 -1.0465e-05
17:18542223 T G 1.046931 -2.7762e-06
17:18544899 G A 0.247844 -1.7206e-05
17:18554229 C T 0.463440 1.8581e-05
17:18571366 G A 1.022592 -3.8979e-06
17:18575127 A G 0.756834 -6.6524e-06
17:18577380 C T 0.757712 -5.4830e-06
17:18578202 C T 0.111858 -5.5361e-06
17:18586377 A C 0.871599 2.1289e-06
17:18602826 C T 1.565588 -3.3830e-05
17:18606367 G A 0.034172 -7.9500e-06
17:18610134 G T 1.342831 -4.2371e-05
17:18614009 T C 0.113605 -2.3861e-06
17:18626908 G A 0.186215 -1.2337e-05
17:18630995 A G 0.767411 -2.0593e-06
17:18638151 G A 1.415129 -2.0747e-05
17:18652001 G T 0.028355 -3.6473e-05
17:18653070 A G 0.846789 2.2236e-05
17:18666031 T G 0.140399 -1.5161e-05
17:18678548 T C 0.996060 -8.3701e-07
17:18693352 A G 0.994095 -1.1967e-06
17:18699071 G A 1.546457 -1.5877e-05
17:18712975 G A 0.401638 -9.4284e-06
17:18753870 T C 1.334407 -7.6371e-06
17:18759275 T C 0.191529 -1.8889e-06
17:18768012 T C 0.101750 -1.2487e-05
17:18775900 G A 1.080351 -4.3074e-07
17:18789653 A G 0.096293 2.3017e-05
17:18793417 T C 0.175264 1.9235e-05
17:18796446 T G 0.145193 -2.3599e-05
17:18805421 G A 0.191590 -1.2618e-06
17:18820457 T C 0.817460 9.3091e-06
17:18821825 T C 1.897723 1.7222e-05
17:18823162 C T 0.336259 -1.9571e-05
17:18830287 A G 0.570796 9.9358e-06
17:18833810 T C 0.743103 1.7798e-05
17:18840433 A G 0.725954 1.1259e-05
17:18844736 T C 0.897376 1.9306e-05
17:18851586 T C 0.141487 -2.4029e-05
17:18851959 C T 0.894663 2.7663e-06
17:18852800 C T 1.285480 -2.0522e-06
17:18853178 G A 0.528213 -9.5235e-06
17:18855486 A G 0.177083 -2.0935e-05
17:18855611 C T 1.256149 5.3462e-05
17:18855807 C G 1.813387 2.2051e-05
17:18855987 A C 0.236335 -1.9355e-05
17:18856871 G A 1.567811 4.7657e-05
17:18857163 A G 0.840572 -1.0071e-05
17:18858057 C T 0.099822 -2.1314e-05
17:18859018 G A 1.821642 8.6702e-06
17:18859611 A G 0.788677 3.4676e-05
17:18863105 T C 0.911690 4.6101e-05
17:18865283 T G 0.198805 3.7896e-05
17:18867127 C T 0.305539 1.7916e-05
17:18868773 C T 1.157888 3.1613e-05
17:18876596 C A 0.096725 -2.0188e-05
17:18879649 T C 1.028052 7.0513e-05
17:18882214 A G 0.104075 -1.4670e-05
17:18883659 T C 0.058137 1.0386e-05
17:18896380 A G 0.230831 1.2853e-06
17:18897130 G T 0.077166 1.3748e-05
17:18897719 C G 0.175825 -2.5729e-06
17:18900788 T C 0.282379 -7.5919e-05
17:18901167 C T 0.049029 -3.8479e-05
17:18913112 G A 0.254171 -3.5258e-05
17:18914127 T C 0.067864 2.1197e-07
17:18914670 A G 0.344280 1.2859e-05
17:18914688 A G 1.456341 -3.1803e-06
17:18914725 A G 0.070366 4.1809e-06
17:18914778 T C 1.309285 3.0357e-05
17:18917513 G A 1.789361 -3.1413e-05
17:18917915 T C 1.725288 -2.7118e-05
17:18918396 C G 0.042127 -9.1355e-06
17:18923180 T C 0.041770 -1.2420e-05
17:18923681 T C 0.069513 -8.4974e-06
17:18926545 G A 0.041192 -9.5916e-06
17:18927951 C A 0.065052 1.7101e-05
17:18927996 C T 0.055478 -1.4792e-05
17:19146445 G A 0.251740 7.4498e-06
17:19162984 T C 0.054050 4.1731e-06
17:19163052 C A 0.233602 1.6268e-05
17:19168912 G T 1.653086 3.0334e-05
17:19175245 T C 0.032057 9.8365e-06
17:19176144 A G 0.036456 -1.4520e-05
17:19190942 A G 0.135677 -5.8000e-05
17:19194217 T G 0.028973 5.2844e-06
17:19200962 G T 0.118348 -4.8760e-05
17:19210026 A G 0.148596 2.1123e-05
17:19216538 A C 0.030683 1.1981e-05
17:19216576 T C 0.024452 1.0865e-05
17:19231309 T C 0.115937 1.3199e-05
17:19235079 T C 0.066388 5.4184e-05
17:19248305 A G 0.091377 1.2905e-05
17:19250679 A G 0.213726 1.2930e-05
17:19253981 G A 1.597570 2.1287e-05
17:19267371 G A 0.265812 1.0348e-05
17:19273488 A G 0.067548 -7.2420e-06
17:19280289 G A 0.372971 1.5271e-05
17:19292100 A G 0.029789 9.9719e-06
17:19292113 A G 0.071338 -2.3194e-06
17:19307166 T G 0.156538 -1.4045e-05
17:19308768 G T 0.037031 -2.0161e-05
17:19309679 G A 0.153614 2.2048e-05
17:19323314 A G 0.050372 9.6301e-06
17:19357150 A G 0.050277 7.6180e-07
17:19357732 C T 0.066926 -2.6557e-06
17:19370282 A G 0.073436 1.7671e-06
17:19370619 C T 0.369265 1.6584e-05
17:19372401 G A 0.030401 2.4185e-05
17:19375719 C T 1.492468 -3.7074e-05
17:19376099 C T 0.035793 9.4311e-06
17:19386966 C T 1.472875 -3.1007e-05
17:19390212 A C 0.061765 1.4244e-05
17:19400374 T C 0.035909 -1.6890e-06
17:19401672 T C 0.054625 7.5002e-06
17:19405027 T C 0.040961 1.7714e-07
17:19412172 A G 0.121418 -6.4144e-06
17:19420741 A C 0.047917 -9.9841e-06
17:19424088 A C 0.058701 -7.3256e-06
17:19436706 C G 0.029643 1.9510e-05
17:19440538 A G 0.772718 -2.0528e-05
17:19441220 C T 0.042630 1.5723e-05
17:19441531 T C 0.660218 1.8168e-05
17:19442231 G A 0.061496 -2.8282e-07
17:19445923 G A 0.847678 -1.4284e-05
17:19448308 T C 0.054237 4.9963e-06
17:19451011 C G 1.362295 -2.6666e-05
17:19454374 C T 0.109535 -2.1810e-05
17:19454733 A G 0.387274 -8.1387e-06
17:19459537 A G 0.432542 -1.4047e-05
17:19463343 A G 0.793944 -6.1166e-06
17:19474875 T C 0.024316 -6.9024e-06
17:19484358 C T 0.391411 -5.0568e-05
17:19484951 C T 0.387128 -7.4525e-06
17:19489693 C A 0.746703 -9.2985e-06
17:19491435 G A 0.066956 1.5879e-05
17:19545479 C G 0.027957 -4.8450e-06
17:19548146 G A 0.239354 6.0426e-06
17:19548269 T C 0.020229 4.4458e-06
17:19561543 C A 0.036388 -1.7899e-05
17:19563766 T C 0.037707 -2.8819e-05
17:19573318 T C 0.052177 -2.5054e-06
17:19575721 G A 0.517242 -3.9205e-05
17:19580347 A G 0.082497 1.7844e-05
17:19581009 G A 1.072569 -3.2637e-05
17:19583119 C T 0.091204 1.2756e-05
17:19594840 T C 0.551461 1.7705e-06
17:19598483 A G 0.124937 -1.0577e-06
17:19599849 A G 0.102290 -1.5318e-06
17:19604614 T C 0.024628 2.5200e-05
17:19607432 T C 0.049569 -8.1478e-06
17:19608773 A G 0.570242 5.8060e-06
17:19611514 A G 0.106265 2.5712e-06
17:19612496 C T 1.777907 -1.2118e-05
17:19613357 G A 1.021953 -8.3479e-06
17:19613601 C A 0.566373 3.1437e-05
17:19619998 A G 0.525694 9.2296e-06
17:19623351 C T 1.904686 5.2080e-07
17:19626625 A C 1.278544 -1.2699e-05
17:19628753 T C 0.021524 -2.0929e-05
17:19642952 C G 0.452017 -1.1221e-05
17:19644472 T A 0.840072 1.9242e-06
17:19645938 C A 1.317220 -8.9425e-06
17:19646750 T C 0.042981 2.7122e-05
17:19651119 G C 0.031051 -3.7068e-05
17:19658081 A G 0.670445 3.5927e-07
17:19659351 A G 0.042284 4.0246e-06
17:19662460 T C 0.024965 -4.0427e-05
17:19663019 A G 0.075367 9.0803e-06
17:19663309 T G 0.021660 5.2084e-06
17:19665935 A G 0.047812 -2.9487e-05
17:19668924 T C 0.089735 2.1802e-05
17:19675775 C G 0.254412 -5.6728e-06
17:19696793 T C 0.548456 -1.4069e-05
17:19697976 A G 0.570147 -5.7550e-06
17:19699121 A G 0.297695 7.1441e-08
17:19703855 T C 1.925442 2.0421e-06
17:19713740 T C 1.924432 6.9071e-07
17:19715582 C T 0.101896 9.8022e-06
17:19716438 T C 1.923677 5.7617e-06
17:19726570 C T 0.045384 1.0154e-05
17:19726667 T C 0.044476 1.2382e-05
17:19729906 G A 1.945348 1.1297e-06
17:19735911 T C 0.056702 -4.6690e-05
17:19741877 A G 0.043511 1.3002e-05
17:19742056 G A 0.089755 1.6548e-05
17:19750528 C T 0.094719 -8.8278e-06
17:19769907 T G 0.040913 4.4344e-06
17:19780659 G A 0.075034 -1.9650e-06
17:19781087 G A 0.032009 1.8951e-05
17:19782080 G A 0.075605 -1.9250e-06
17:19792965 C T 0.117063 1.6709e-05
17:19793964 G C 0.076200 1.0944e-05
17:19795842 G A 1.577919 -7.2641e-06
17:19801417 G C 0.477757 1.7853e-05
17:19803330 T C 0.055254 -1.6775e-06
17:19808022 C T 0.069346 7.7862e-06
17:19850546 A G 0.051650 -5.7352e-06
17:19861458 T C 0.799254 2.3594e-05
17:19862147 C T 0.085880 1.6028e-07
17:19882084 C T 0.590913 2.6300e-05
17:19899913 G A 0.578650 2.3067e-05
17:19907019 A G 0.074480 -3.9397e-06
17:19910070 C T 0.027634 -5.7783e-06
17:19911649 C A 0.967620 3.2259e-05
17:19921264 T C 0.058987 1.7195e-05
17:19956948 G A 0.155739 4.4480e-06
17:19967281 A G 0.718189 1.4066e-05
17:19969397 G A 1.873540 -7.0513e-06
17:19980182 A G 0.092615 1.8623e-05
17:19983426 T C 0.027049 8.6052e-06
17:19991211 A G 1.151928 2.2708e-05
17:20003075 G T 0.069333 -9.5737e-06
17:20005497 G T 0.056872 4.3816e-06
17:20052357 G A 0.400686 -3.2531e-06
17:20071560 A C 0.157765 1.8853e-06
17:20080366 G A 0.151850 2.2744e-06
17:20120115 T C 0.048815 -2.0859e-06
17:20129504 T C 0.041964 1.6409e-05
17:20132317 A G 0.287537 3.8632e-06
17:20135672 A G 0.050467 -2.3078e-05
17:20160925 T C 0.394094 -2.8857e-06
17:20164108 G A 0.022765 1.5381e-05
17:20175264 C T 0.052041 1.1992e-05
17:20175391 G A 0.211758 -2.1601e-06
17:20195438 T C 0.770101 -1.2421e-05
17:20201127 A G 0.077094 -8.5703e-06
17:20206311 A G 0.047118 1.7187e-06
17:20209474 T C 1.167404 -1.0303e-05
17:20210616 A G 0.396416 -6.8546e-07
17:20210985 G A 0.152625 -4.4490e-08
17:20217375 A G 0.261603 3.2616e-06
17:20219051 A G 0.036470 1.7155e-05
17:20224349 T C 0.167037 2.2509e-05
17:20291257 G A 1.220244 1.3178e-05
17:20325731 G A 0.280091 2.7768e-06
17:20331131 A G 0.048430 -1.5103e-07
17:20350968 A G 0.109263 -9.3402e-06
17:20384920 A G 0.835557 1.0349e-05
17:20432757 C G 0.346258 1.8592e-05
17:20462958 A G 0.477797 7.0030e-06
17:20463248 T C 0.544291 3.5223e-05
17:20466337 C T 0.049464 -3.0750e-05
17:20483255 A G 0.022517 3.3771e-06
17:20514921 G A 0.432712 -2.1513e-05
17:20522444 T G 1.498710 4.8426e-06
17:20522535 A G 0.427487 2.6152e-05
17:20525861 G A 0.683511 -1.9145e-05
17:20531891 T C 0.992752 -9.9851e-06
17:20539237 A G 0.145614 1.0632e-05
17:20540990 T G 0.040866 -2.6669e-05
17:20549720 G A 1.017098 -1.8973e-05
17:20553109 T C 0.118171 2.2103e-05
17:20560210 A G 0.065746 -1.4645e-05
17:20567976 A G 0.121935 2.3044e-05
17:20610432 C A 0.165588 1.0309e-07
17:20619398 A C 0.076333 5.6231e-06
17:20620373 T C 0.357974 2.9837e-05
17:20624020 T C 0.077795 1.8520e-05
17:20642014 G A 0.123730 2.0613e-05
17:20644292 T C 0.063978 9.1868e-06
17:20653088 G C 0.496089 7.5405e-06
17:20657846 A C 0.035351 1.1119e-05
17:20658479 A G 0.091877 6.0967e-05
17:20678899 A G 0.175839 4.0959e-06
17:20682586 T C 0.843527 1.9456e-06
17:20688829 C T 1.786321 1.6107e-05
17:20697797 C A 1.749572 1.9259e-05
17:20700719 G T 0.417168 -2.4907e-05
17:20709741 G A 0.043304 -6.1493e-06
17:20718139 T C 0.022939 -2.5617e-05
17:20719239 T C 0.326230 8.2439e-06
17:20733364 C G 0.269613 -1.4328e-05
17:20733390 G A 0.789286 -2.5830e-05
17:20751405 C T 0.054067 -2.5673e-05
17:20787180 C A 1.594323 -1.3523e-05
17:20791480 T C 0.030326 -1.8611e-06
17:20799119 G A 0.976602 -4.4626e-06
17:20805784 C T 0.243995 -2.0500e-06
17:20811267 T C 0.066392 9.9932e-06
17:20813574 A G 0.034889 -2.3343e-05
17:20814961 A G 0.444455 2.3059e-06
17:20823013 A G 0.883291 7.3604e-07
17:20833629 G T 0.029939 1.4505e-06
17:20839396 G A 0.968807 8.9914e-07
17:20857758 C T 0.651811 2.2374e-05
17:20861377 A G 0.105422 -1.0167e-05
17:20871172 T C 0.036925 -8.9353e-07
17:20873417 G A 0.960392 -7.0574e-06
17:20880491 G A 0.044646 2.3326e-06
17:20892475 T C 0.028113 1.1258e-05
17:20898412 A G 0.086502 7.6232e-06
17:20909743 G T 0.037646 3.6968e-06
17:20911173 T G 0.284368 1.5482e-05
17:20921845 C T 0.094185 9.8976e-06
17:20927226 C T 0.641547 1.8170e-05
17:20928954 C A 1.961762 1.2259e-05
17:20934531 A C 0.434314 2.3956e-06
17:20936844 C T 0.026420 -1.6153e-05
17:20938791 G A 1.592779 9.6137e-06
17:20940278 T C 0.028936 -2.4325e-05
17:20942135 G A 0.138567 -4.3163e-06
17:20956096 A G 1.173156 6.0557e-06
17:20961796 G A 0.078798 -8.7733e-06
17:20969136 A G 0.028426 1.3776e-05
17:20972023 A C 0.525949 -7.2705e-06
17:20975794 G T 0.836394 -2.8290e-06
17:20975908 G A 0.038221 -8.3940e-06
17:20979794 T C 1.371189 6.2750e-06
17:20991506 A G 1.671254 -5.7996e-06
17:20998891 C G 0.041318 -3.8879e-07
17:21003053 C T 1.035158 -2.0724e-05
17:21019308 G A 1.069717 -7.4897e-06
17:21038270 C A 0.050868 -1.1467e-05
17:21042655 G A 1.727419 -6.7194e-06
17:21043747 A G 0.023921 8.1049e-06
17:21054152 A G 0.063159 1.4133e-05
17:21062412 C T 0.859887 7.1203e-06
17:21066720 A G 0.204972 -9.5309e-06
17:21073482 T C 0.056981 -1.3038e-06
17:21074510 T C 0.100628 3.8834e-06
17:21084813 T C 0.040261 1.6257e-06
17:21090082 T C 0.064270 1.3210e-05
17:21097648 A C 0.037898 -8.6329e-06
17:21102838 C A 0.158707 1.7261e-05
17:21110226 T C 0.064512 9.5569e-06
17:21113746 A C 0.962289 -1.1702e-06
17:21116434 G A 0.038411 1.4535e-05
17:21116525 G A 0.072923 2.2560e-06
17:21121136 T C 1.602670 2.4880e-06
17:21122322 G A 0.809688 2.9160e-05
17:21125390 G A 0.055675 -8.6569e-06
17:21126760 T C 0.056967 1.9776e-06
17:21132678 A G 0.045197 -6.3151e-06
17:21140504 T C 0.302190 1.0630e-05
17:21141543 A G 0.050346 -2.4964e-05
17:21141892 T C 1.471287 9.3536e-06
17:21144130 A G 0.048080 -9.7045e-06
17:21147520 T C 0.050929 9.8406e-08
17:21147560 C A 0.025264 1.1764e-06
17:21150902 A G 0.043317 9.2155e-06
17:21154152 G C 0.997984 2.3345e-05
17:21155757 T C 0.635223 -1.7410e-06
17:21156860 T C 0.638582 5.1054e-07
17:21157002 G A 0.057046 9.7095e-06
17:21157703 T G 0.611128 -2.8496e-06
17:21168137 T C 0.727712 1.0402e-05
17:21175539 A G 0.095946 -2.3185e-05
17:21177285 G A 0.053166 -6.8045e-06
17:21178335 C A 0.652130 1.8868e-06
17:21180726 C A 1.376639 1.8395e-05
17:21182041 G T 0.071474 1.0727e-05
17:21186010 A G 0.036195 4.3547e-07
17:21192073 T C 0.040971 -2.8166e-06
17:21192301 T A 0.085747 -2.9742e-06
17:21193717 A G 0.074640 1.6554e-05
17:21202152 T G 0.032380 -5.4061e-06
17:21257951 C T 0.906100 1.5143e-05
17:21261995 T C 0.094097 -1.9698e-05
17:21265508 C G 0.272033 4.8082e-07
17:21268224 G T 0.273179 2.0789e-05
17:21269696 C T 0.052891 2.7876e-06
17:21271030 A G 0.101029 1.2164e-05
17:21271609 C T 0.055968 -1.0175e-06
17:21273837 T C 0.568117 -1.3995e-05
17:21274295 A G 0.065107 1.0768e-05
17:21274379 A C 0.073450 2.3712e-05
17:21274850 T C 0.067429 -1.0108e-05
17:21278837 G A 0.148103 1.8147e-06
17:21281301 T C 0.031867 3.3554e-06
17:21282610 T C 0.097381 2.0552e-06
17:21284223 G A 0.798251 -4.8028e-06
17:21284802 A G 0.063318 2.6068e-05
17:21286805 A G 0.127538 2.2397e-05
17:21287444 T C 0.116305 1.4305e-05
17:21290110 A G 0.189455 1.7223e-05
17:21294313 T C 1.014612 -4.8834e-05
17:21295270 A G 0.052670 7.0511e-06
17:21297054 A G 0.041576 -7.0139e-06
17:21298131 T C 0.029861 -8.5789e-06
17:21302312 C T 0.196523 -4.5811e-06
17:21303007 A G 0.636624 -6.5766e-05
17:21356143 T C 0.044453 1.4521e-05
17:21357541 C T 0.180187 3.9591e-07
17:21361341 C G 0.063981 1.9023e-05
17:21362085 G A 0.042834 -2.7051e-06
17:21367904 C T 1.062740 -2.2489e-06
17:21370255 A G 0.060690 -2.9165e-06
17:21381802 T C 1.053710 8.9568e-06
17:21381972 C T 1.432332 -2.1967e-05
17:21388185 A G 0.035328 -1.1133e-05
17:21389390 A G 0.544893 -8.6671e-06
17:21390735 G A 0.111847 1.1367e-05
17:21401904 T C 0.062975 3.6177e-05
17:21402491 G T 0.240959 -2.8319e-05
17:21404951 G A 0.020076 -2.9245e-06
17:21406574 A G 0.993568 1.6455e-05
17:21407854 A G 0.566472 -1.9570e-05
17:21410049 T C 1.212533 6.9306e-06
17:21415777 T G 0.151897 -5.5494e-05
17:21422508 T C 0.913386 3.4614e-05
17:21427052 A G 1.530168 1.6242e-05
17:21442549 C T 0.100727 1.9593e-05
17:21451726 A G 0.047720 1.0313e-05
17:21469411 A G 0.021528 2.3940e-05
17:21478504 G A 0.833018 2.1290e-05
17:21491027 T C 0.828017 2.3437e-05
17:21500803 A G 0.108431 -3.4947e-06
17:21516719 C T 0.892661 3.4657e-05
17:21525990 C T 0.931463 3.5355e-05
17:21537844 T C 0.107723 1.2215e-05
17:21539613 G A 0.636913 1.6069e-05
17:21547783 C T 0.114520 1.2858e-05
17:21707060 G A 0.427252 -1.2798e-05
17:21710263 C A 0.858034 -5.1153e-06
17:21717727 G T 1.277395 -9.5419e-06
17:21718642 C T 0.183512 -9.7474e-06
17:21727534 A C 0.036745 2.7573e-06
17:21730174 A G 0.060150 -3.2473e-05
17:21730549 G A 0.049807 4.3853e-06
17:21730703 A G 0.425722 -6.3527e-06
17:21731931 C A 0.026352 8.4719e-06
17:21745093 A G 1.150979 -1.0943e-05
17:21748558 C A 0.043603 1.6899e-05
17:21754089 G A 0.440437 -9.0194e-06
17:21779838 A G 0.403627 -1.3550e-06
17:21793607 T C 0.224181 -2.5179e-06
17:21793897 T G 0.775782 1.4453e-07
17:21798121 T C 0.063121 -4.1071e-06
17:21798919 C T 0.062054 6.1153e-06
17:21803728 T C 0.036630 1.5400e-05
17:21807097 C T 1.402151 -5.4760e-06
17:21810779 A G 0.731305 -4.4532e-06
17:21830267 A G 0.043790 1.5929e-05
17:21835272 G A 0.598331 7.5150e-06
17:21836002 G C 0.047764 -8.3264e-06
17:21878878 A G 0.025046 8.6468e-06
17:21882982 C T 0.093244 6.9549e-06
17:21913814 A G 0.565788 -1.1835e-07
17:21917251 G A 0.343508 -1.6313e-05
17:21952568 G C 0.378230 4.0240e-06
17:21953375 T C 0.036548 9.3266e-06
17:21960452 A G 0.045768 -5.0396e-06
17:21961959 C A 0.384670 -2.7679e-05
17:21964613 T C 0.044218 1.6282e-05
17:21986019 C A 0.117906 2.5886e-06
17:21987105 A C 0.065528 -2.0223e-05
17:21989241 A G 0.083190 1.1458e-05
17:21989903 T C 0.044422 1.3994e-05
17:22010578 T C 0.488898 1.3068e-05
17:22018916 C T 1.629851 -1.6534e-05
17:22027011 T G 0.248717 -1.2263e-06
17:22027109 C A 0.043038 6.9818e-07
17:22027959 T C 0.404562 9.5298e-06
17:22028441 T C 0.032390 4.7482e-06
17:22030411 A G 0.391088 -9.2364e-06
17:22030636 A G 0.090248 -1.5755e-06
17:22030997 T C 0.108873 1.3873e-05
17:22040530 T C 0.042212 -1.1700e-05
17:22058211 A G 0.589026 -4.8461e-06
17:22068507 T C 0.082401 -9.7928e-07
17:22076098 T C 0.076516 -9.3815e-06
17:22077692 G A 0.147535 1.3855e-05
17:22080883 C G 0.075054 9.0963e-06
17:22083851 T C 0.047237 2.3967e-06
17:22093659 T C 0.487103 1.4636e-05
17:22096701 G A 0.119126 8.3540e-06
17:22116641 T G 0.048723 6.4880e-06
17:22142897 T C 0.084268 7.6381e-06
17:22145506 T C 0.064661 -1.2016e-05
17:22159080 A G 0.032394 2.8858e-06
17:22172228 A G 0.629773 -6.4667e-06
17:22179845 A G 0.060415 -1.1093e-05
17:22181053 T C 0.060955 -1.8474e-05
17:22183129 T C 0.035273 -5.0918e-06
17:22191763 C G 0.090435 3.3522e-06
17:22192695 G A 0.641839 -4.5193e-06
17:22193626 T C 0.485794 1.2615e-05
17:22195937 G A 0.149147 -1.2765e-05
17:22198440 A C 0.035555 -2.8951e-05
17:22210299 T C 0.027739 -2.5956e-05
17:22213895 T G 0.065028 2.7447e-06
17:25321819 A G 0.102301 -3.4667e-05
17:25344561 T C 0.082673 1.0435e-05
17:25352832 C T 0.059422 -6.1343e-06
17:25354665 T C 0.145523 1.0828e-05
17:25362886 T G 0.074082 8.8302e-06
17:25375753 G A 0.676493 5.6495e-08
17:25390744 A G 0.147780 -7.8101e-06
17:25395770 T C 0.548385 1.5658e-05
17:25396146 C T 0.424128 8.7618e-06
17:25402607 T C 0.057607 -1.5405e-05
17:25416520 T C 0.021167 5.8269e-06
17:25422515 A G 0.085781 -1.1492e-06
17:25453172 T C 0.111048 7.8565e-06
17:25460284 A G 0.088599 9.7237e-06
17:25460568 A G 0.150830 -1.2752e-05
17:25469565 A C 0.082585 7.5181e-06
17:25472176 A G 0.315935 2.6905e-06
17:25478073 C T 0.060925 -2.2594e-05
17:25485020 T G 0.059772 -7.0733e-06
17:25490482 A G 0.037157 7.8735e-06
17:25501323 T G 0.154366 -2.2203e-05
17:25532171 A G 0.026668 1.0673e-05
17:25541278 C A 0.651790 -4.1039e-06
17:25543027 C A 0.040777 -2.3625e-05
17:25545220 A G 0.029776 -1.8662e-06
17:25551556 G A 0.180622 -1.4923e-05
17:25562995 T C 0.046952 -6.5199e-06
17:25564483 A G 0.031370 1.5120e-05
17:25564762 G A 0.076737 9.4946e-06
17:25566997 C T 0.689280 4.2517e-06
17:25567080 T C 0.059646 -7.0901e-06
17:25573941 C T 0.068289 -9.7801e-07
17:25574704 T C 0.095749 -2.1306e-05
17:25575844 C T 0.112660 -2.8840e-06
17:25585820 T C 0.795728 -8.4810e-06
17:25589184 T C 0.918612 -1.1422e-05
17:25590426 A G 0.051263 2.8918e-05
17:25597271 T C 0.040298 1.5951e-05
17:25628820 C T 0.828561 -1.4671e-05
17:25629149 G T 0.041213 -5.5012e-07
17:25633153 G A 0.068649 -2.1531e-06
17:25636449 T C 0.724761 -1.4131e-05
17:25653589 G T 0.054282 -9.9351e-06
17:25656096 T G 0.092217 5.7258e-06
17:25660376 A G 0.208453 -1.2096e-05
17:25665838 G C 0.670901 -2.2301e-07
17:25681284 G A 0.588951 9.9641e-06
17:25681793 C T 0.040485 1.7210e-05
17:25686461 A G 0.029623 7.2589e-06
17:25690562 A G 0.050022 3.1065e-05
17:25691296 T C 1.592167 -4.3764e-05
17:25708104 G A 0.029436 1.6454e-05
17:25712606 T C 0.743225 9.5747e-07
17:25716662 C T 0.100489 1.6597e-05
17:25721747 T C 0.040526 2.0946e-05
17:25734161 G A 1.073416 -1.5897e-05
17:25736347 T C 0.049988 -4.3918e-07
17:25748871 C G 0.362985 -5.0333e-06
17:25749382 C T 1.778733 -2.5391e-05
17:25758564 A G 0.123499 8.5541e-06
17:25760782 T C 0.046374 1.3043e-05
17:25761092 A G 1.022735 -1.7126e-05
17:25770108 T C 0.935349 -9.1040e-06
17:25785742 T C 0.705817 3.9357e-06
17:25788866 T C 0.295281 -9.4754e-06
17:25789742 C T 0.907270 -7.7644e-06
17:25796742 A G 0.164334 -4.6300e-06
17:25801960 A G 0.047013 -7.4969e-06
17:25805337 T C 0.059198 1.6649e-05
17:25822705 C T 0.496711 -1.7309e-05
17:25826384 A G 1.827037 -1.9347e-05
17:25829590 T C 0.032383 1.6205e-05
17:25829922 A G 0.049549 -2.4010e-05
17:25831836 T C 0.257336 -3.4730e-06
17:25832785 A T 0.116067 -7.2778e-06
17:25833133 C T 1.170029 8.8984e-06
17:25833441 A G 0.214284 -1.8613e-05
17:25837931 A G 0.043820 3.3482e-05
17:25840818 A G 0.067452 1.1169e-05
17:25843643 A G 1.170895 -1.3709e-05
17:25846508 G A 0.512414 5.3306e-06
17:25846906 T C 0.080032 -7.9346e-06
17:25861528 A G 0.673012 -1.2578e-05
17:25868306 T C 0.021789 -1.3733e-06
17:25871059 T C 0.280424 -2.3428e-07
17:25874367 T C 0.046122 2.8355e-07
17:25874456 G A 0.750446 7.1777e-06
17:25875342 C T 0.499468 2.7101e-05
17:25879352 T C 0.782357 2.8030e-06
17:25880796 G A 0.028032 -2.1611e-06
17:25895033 A G 0.110855 2.0776e-05
17:25908309 G A 0.290423 2.1082e-05
17:25909498 T G 0.028708 -8.0159e-06
17:25909816 T C 0.234649 1.2292e-05
17:25910348 A G 0.118630 -7.8307e-06
17:25913789 A C 1.157480 -1.0539e-05
17:25923254 A G 0.923103 -2.5071e-05
17:25928690 A C 0.037548 1.0876e-05
17:25931718 C G 0.049916 6.2881e-06
17:25931745 T C 0.077757 3.0004e-06
17:25934426 T C 0.031333 1.3135e-05
17:25935468 A G 0.035899 -2.6797e-05
17:25940452 A G 0.050042 -2.9653e-05
17:25947363 A G 0.025101 8.9897e-06
17:25956348 C A 0.188598 1.2949e-05
17:25957334 G A 1.140627 5.3506e-06
17:25958304 A G 0.426753 1.5802e-05
17:25970848 A G 0.072301 1.5943e-07
17:25974545 G T 0.623405 2.0681e-05
17:25974617 T C 0.042579 4.0948e-06
17:25981105 G A 0.044160 1.7610e-06
17:25981832 T C 0.041515 3.6914e-06
17:25984015 G A 0.041580 -2.0416e-05
17:25984599 T C 0.111208 -3.4208e-05
17:25990033 A C 0.518830 2.1019e-05
17:25991094 A G 0.048855 1.6240e-05
17:25998950 G A 1.800175 -1.4481e-05
17:26005077 T C 0.104422 -9.9778e-06
17:26007742 C T 0.344324 7.3274e-06
17:26019732 T C 0.131090 -3.0817e-05
17:26039815 T C 0.043416 2.7639e-06
17:26046692 A G 0.135724 1.0837e-05
17:26050450 C T 0.908973 3.8528e-05
17:26075016 C G 0.020178 -8.8971e-06
17:26095562 A G 1.155511 9.7162e-06
17:26096473 A C 0.691208 -1.0297e-05
17:26096597 A G 0.382422 4.4044e-05
17:26098638 A G 0.027855 4.8403e-06
17:26106675 G A 0.704620 5.8616e-06
17:26109102 A G 0.045721 4.4413e-07
17:26109417 T C 0.422503 -1.4430e-05
17:26110748 A G 0.237311 -1.7040e-05
17:26122511 A G 0.051072 -2.0685e-05
17:26125743 A G 0.028025 -8.6829e-06
17:26126345 G A 1.279731 -8.7368e-06
17:26129212 A G 0.256160 -1.5092e-05
17:26134235 T C 0.566954 -1.2556e-05
17:26134658 A G 0.085669 2.2073e-05
17:26134958 A G 1.674841 5.0381e-05
17:26142746 T C 0.298987 1.2880e-05
17:26159197 T G 0.722245 -1.3382e-05
17:26164223 T C 0.062744 1.5420e-06
17:26183586 C T 0.076394 -2.2954e-06
17:26183994 C T 0.141059 1.0056e-05
17:26187107 C A 0.350607 -6.8290e-06
17:26190601 A G 0.045218 9.5267e-06
17:26192713 C T 1.087022 -8.7646e-06
17:26203119 T C 1.277188 -4.9359e-05
17:26215211 A G 0.102811 -1.5511e-05
17:26226096 G T 0.123771 -1.8342e-05
17:26230156 T C 0.040247 -2.1190e-05
17:26234159 A G 0.053996 5.9740e-06
17:26241682 A G 0.047302 -1.1132e-05
17:26242756 G C 1.465691 -5.2542e-05
17:26242848 A C 0.038857 1.2011e-06
17:26246047 A G 0.521529 -1.7945e-05
17:26258447 A G 0.479443 7.6049e-05
17:26259260 T C 0.180432 1.8564e-05
17:26262011 A G 0.054843 1.8028e-07
17:26267074 T C 0.307851 1.7861e-06
17:26267773 G A 0.705106 1.3269e-05
17:26270925 A G 0.073528 7.0389e-06
17:26274785 T C 0.111337 -1.3329e-05
17:26284469 G T 0.529305 -1.7457e-05
17:26289495 T C 0.104487 9.2539e-06
17:26291904 G T 0.132222 -2.3654e-05
17:26292692 T C 0.055869 -1.6052e-05
17:26296433 A G 0.054074 -1.0971e-05
17:26301822 A G 0.032948 -1.8139e-05
17:26307430 C T 1.466235 -3.1412e-05
17:26322518 T G 0.565785 -9.6439e-06
17:26322837 T C 1.434484 -5.0209e-06
17:26327892 A G 0.194555 -1.4825e-05
17:26334368 C A 0.031333 -5.2655e-06
17:26335481 C T 0.164330 3.2980e-05
17:26339405 A T 0.051280 -2.5625e-06
17:26347368 G A 0.026447 3.9432e-07
17:26351978 A G 0.053670 -9.4653e-06
17:26368235 C T 0.030068 -2.5156e-06
17:26369335 A G 0.029551 3.2867e-05
17:26396328 T C 0.048617 5.0936e-06
17:26412824 C T 0.137961 8.1189e-06
17:26423713 G C 0.032924 -1.2889e-05
17:26443265 A G 0.137700 3.4254e-05
17:26443870 A G 0.041196 1.4544e-05
17:26446189 A C 0.023765 1.4392e-05
17:26451715 C T 0.070288 3.5268e-06
17:26457283 A G 1.866737 -1.6925e-07
17:26460871 A G 0.074816 -1.4267e-07
17:26460976 A C 0.109903 1.1525e-05
17:26462889 G A 0.592885 -1.3893e-05
17:26468972 T C 0.111691 -1.3889e-05
17:26473608 G A 0.207777 -1.3987e-05
17:26491911 G A 0.047611 -1.6297e-05
17:26498048 C T 0.396195 -6.1548e-06
17:26509981 C T 0.033356 1.2480e-05
17:26519204 T C 0.110413 -9.1037e-06
17:26531353 C T 0.038238 -7.6242e-06
17:26545676 T G 0.112221 -1.1343e-05
17:26547727 A G 0.127262 2.1495e-05
17:26549716 G T 1.046010 -3.3694e-05
17:26567055 A G 0.617687 -6.6817e-06
17:26601133 G T 0.469570 4.4218e-06
17:26610513 C T 0.920658 2.7962e-06
17:26610769 T G 1.596716 -7.8192e-07
17:26611494 C T 0.064430 -8.5378e-06
17:26627864 A C 0.129316 1.2150e-05
17:26643574 A C 0.063577 -1.9515e-05
17:26645991 A G 1.178620 1.4175e-05
17:26645992 T C 0.075367 2.9849e-05
17:26648492 A G 0.194633 -1.8225e-06
17:26649724 C A 1.027362 2.3127e-06
17:26650045 T C 0.055033 -1.3558e-05
17:26658162 G A 0.153941 1.7576e-05
17:26661159 A G 0.084788 -2.6880e-05
17:26665768 A C 0.242968 -3.5683e-07
17:26667226 T C 0.113350 -3.5541e-06
17:26669086 C T 0.027314 -2.0937e-06
17:26673395 C T 0.032496 -1.4545e-05
17:26676135 T C 1.025533 8.6012e-06
17:26683794 T C 0.112932 1.3908e-06
17:26686416 A G 0.024615 9.8223e-06
17:26686445 G A 0.127340 8.1075e-06
17:26686552 A G 0.055448 -1.3890e-05
17:26691321 G A 1.531960 1.7213e-05
17:26694036 A T 0.040822 5.0527e-06
17:26694861 A G 0.947932 4.4137e-06
17:26712731 T C 0.032366 1.3432e-05
17:26712804 T A 0.154359 1.6015e-05
17:26719625 T C 0.154321 1.7857e-05
17:26722359 C G 0.034512 1.9965e-05
17:26722890 G A 0.064097 -4.0624e-06
17:26735333 T C 0.539650 -2.5740e-05
17:26737888 T C 1.176471 9.2445e-06
17:26740100 A G 0.025152 1.4202e-05
17:26741093 A G 0.059871 5.1443e-07
17:26741310 C T 0.027185 -1.8985e-05
17:26743793 C T 0.098574 8.3402e-06
17:26749941 A G 0.294795 -8.8225e-06
17:26759358 G A 0.026780 -4.6197e-06
17:26759481 T C 0.036443 5.1562e-07
17:26771565 G A 0.048383 -8.7118e-06
17:26775433 G A 0.054924 2.0655e-06
17:26775741 A C 0.997600 -1.9479e-05
17:26776695 T C 0.991497 -2.1163e-05
17:26787290 A G 0.023503 6.8303e-06
17:26788169 C T 0.192352 7.1420e-07
17:26789742 T C 0.998970 -2.2783e-05
17:26801637 A G 0.048811 5.7821e-06
17:26803904 A G 0.030095 1.9507e-05
17:26807604 T C 0.091975 3.5526e-05
17:26807734 G T 0.330653 6.7641e-06
17:26815051 C T 0.453700 1.3481e-06
17:26817537 A G 0.423587 1.1644e-05
17:26818304 T C 0.079753 -1.9862e-05
17:26824156 G A 0.711906 3.7961e-06
17:26827495 A G 0.249224 -4.2965e-06
17:26827610 A G 0.118399 -6.6832e-06
17:26828037 C T 1.054363 -2.4131e-06
17:26836186 C T 0.299368 -6.7811e-07
17:26837522 A G 0.709917 -1.5589e-06
17:26842175 A G 0.028644 -8.5034e-06
17:26847669 T C 0.068908 -7.2872e-06
17:26851602 T C 0.166534 1.6507e-05
17:26854864 T C 0.110868 1.2268e-05
17:26855520 C T 0.166387 1.0646e-05
17:26861152 C T 0.661592 1.8060e-05
17:26861877 T C 0.108536 -8.4174e-06
17:26863923 T C 0.568002 -1.8822e-06
17:26864302 C G 0.583848 -5.3320e-07
17:26864708 A G 0.158782 5.2605e-06
17:26865632 G A 0.519557 -4.8757e-06
17:26874314 A G 0.348849 -1.6096e-05
17:26909042 C T 0.123210 8.9927e-06
17:26909156 T C 0.063332 -2.1708e-06
17:26911204 T C 0.031646 -7.7304e-06
17:26940588 A T 0.031421 -2.1754e-05
17:26961216 G A 0.031006 -1.0884e-05
17:26989076 G C 0.028249 2.4829e-06
17:26993430 G A 0.033260 7.2235e-06
17:26997325 G A 0.112595 5.2841e-05
17:27000391 G A 1.538892 -2.1041e-05
17:27009049 A G 0.066045 3.2008e-06
17:27032367 T C 0.149269 -2.2784e-05
17:27032827 C A 0.173466 -5.9824e-06
17:27035482 C T 0.028576 -9.4051e-06
17:27040172 G A 0.025961 1.9269e-05
17:27052155 G A 0.078298 1.0221e-06
17:27052841 C T 0.058837 -8.3926e-06
17:27059519 A G 0.308639 1.8256e-05
17:27061271 A G 0.148361 -5.1798e-06
17:27078029 T C 0.065260 8.9430e-06
17:27087929 T C 0.403552 -1.7059e-05
17:27121140 C A 0.053143 -2.4517e-06
17:27140340 C T 0.073212 -1.0460e-05
17:27143771 A G 0.079396 3.1924e-06
17:27143892 G A 0.145176 -2.0847e-06
17:27167011 T C 0.023081 -3.9535e-05
17:27181454 A G 0.043739 4.6913e-06
17:27183104 A G 1.593184 2.2028e-05
17:27194634 T C 1.405493 1.6183e-05
17:27199333 A G 0.086556 -7.8954e-06
17:27207453 A G 1.420742 -6.3980e-06
17:27208326 T C 0.029238 -1.0630e-05
17:27216172 C T 0.066225 1.0871e-05
17:27217080 A G 1.354132 -3.1978e-06
17:27222988 T G 1.418239 9.1509e-06
17:27224799 C T 0.352606 -2.2450e-05
17:27238075 A G 0.249000 -1.2876e-05
17:27238135 C T 0.021987 5.5810e-06
17:27252417 T C 0.107975 7.5305e-06
17:27284443 G A 0.252899 -1.2416e-05
17:27306661 A G 0.361877 -3.1112e-06
17:27308971 T G 0.020848 -4.0616e-07
17:27322231 T C 0.263592 1.2406e-06
17:27324940 A G 0.233126 -1.4342e-05
17:27327888 C T 0.048305 -2.1135e-06
17:27334192 A G 0.349607 1.7366e-06
17:27339474 T G 0.034651 8.2312e-06
17:27344633 T C 0.794464 -2.6200e-05
17:27346554 A C 0.593810 1.8914e-05
17:27346800 T C 0.084452 -2.4613e-05
17:27353069 A G 0.362635 -1.0749e-05
17:27355328 C T 0.076822 -7.8789e-06
17:27358738 C G 0.149160 -6.1288e-06
17:27359832 G C 0.065022 1.4543e-05
17:27360997 G A 0.465184 1.8774e-05
17:27364918 T C 0.050443 9.2641e-06
17:27365862 G A 0.306055 -1.9969e-05
17:27382061 A C 0.303319 -3.1523e-06
17:27384753 A G 0.073603 9.9442e-06
17:27396153 T C 0.031666 5.4712e-06
17:27400484 A G 0.051630 2.3481e-05
17:27401010 A G 0.022034 1.2917e-05
17:27416624 A G 0.673763 -7.0344e-06
17:27421490 T C 0.318767 -9.2129e-06
17:27430853 G A 0.057073 1.4993e-05
17:27438469 A G 0.883893 -9.5199e-06
17:27444844 T C 0.090275 1.3446e-05
17:27446158 C T 0.116359 -8.2648e-06
17:27449976 C T 1.077472 -4.3101e-06
17:27455297 T C 0.046567 -1.2812e-07
17:27472574 G T 0.024441 -3.7766e-06
17:27477938 C T 0.062203 1.7699e-05
17:27478325 T C 0.076108 5.3327e-05
17:27492627 C T 0.723030 7.2527e-06
17:27498131 G A 0.095317 4.0981e-05
17:27508238 T C 0.548782 4.0600e-06
17:27512703 C A 0.077190 8.5949e-06
17:27532773 A G 0.160540 1.5019e-05
17:27535054 C T 0.791213 -6.5639e-06
17:27546321 G C 0.043351 1.1721e-05
17:27565995 G A 0.087168 -4.4371e-05
17:27568780 C T 1.158653 6.8829e-06
17:27576202 T C 0.067187 9.0712e-06
17:27582578 A G 0.141640 -8.8736e-06
17:27588806 A C 0.364277 1.2759e-05
17:27599197 A C 1.771416 -5.4305e-06
17:27602565 A C 0.209793 -9.1152e-06
17:27630995 A G 0.079539 -6.1383e-06
17:27647630 T G 1.476560 1.9304e-05
17:27655839 G A 1.482343 9.4162e-06
17:27658110 C T 0.144112 1.4333e-05
17:27673057 A G 0.072702 -2.2728e-05
17:27675226 T C 0.682623 -1.8906e-05
17:27675487 C T 0.066766 1.9733e-05
17:27678263 T C 0.362700 -8.0616e-06
17:27692362 A G 0.290403 -8.6936e-06
17:27695764 G A 0.397164 -1.1793e-05
17:27695830 C T 0.037347 1.5851e-05
17:27710635 C T 0.345259 1.9470e-06
17:27717123 G T 0.029082 -1.3219e-05
17:27732942 T C 0.361932 -4.1035e-06
17:27740789 A G 0.140290 -2.1854e-06
17:27742695 A G 0.052510 1.2346e-05
17:27744438 A G 0.143408 -2.6446e-06
17:27745753 G A 0.047927 -1.1443e-05
17:27778073 T C 0.021008 4.1188e-06
17:27794730 C T 0.028470 -9.9457e-06
17:27801039 T C 0.053469 8.3370e-06
17:27807416 G A 0.060510 -3.4328e-05
17:27814496 T C 0.965913 1.8255e-05
17:27815176 G T 0.029368 -1.9937e-05
17:27826991 C T 0.035698 -1.1073e-06
17:27835211 C A 0.553131 -1.0920e-05
17:27857698 T C 0.965968 1.8244e-05
17:27884605 G A 0.411059 4.2032e-05
17:27884667 C T 0.063097 -7.8191e-06
17:27889578 C T 1.244937 1.1259e-06
17:27889643 T C 0.035722 -1.3859e-06
17:27889986 C T 1.312450 -1.2575e-05
17:27896307 T C 0.147127 2.5685e-05
17:27897585 C T 1.396633 -1.6520e-05
17:27904322 G A 1.912013 -1.5247e-05
17:27904985 G A 1.477325 -1.7895e-05
17:27909352 T C 0.839868 -3.0959e-05
17:27911557 G A 0.434722 2.2573e-05
17:27912109 T C 0.022126 -5.4167e-06
17:27917771 G A 1.376313 -2.4826e-05
17:27921787 A G 0.147889 5.8155e-06
17:27936346 T C 0.056233 -7.0013e-06
17:27938424 C T 0.964723 4.0467e-05
17:27941886 G A 0.985384 5.9621e-05
17:27944089 T C 0.509977 1.8170e-05
17:27950329 T C 0.075020 1.1793e-05
17:27955416 T C 0.052711 -9.1735e-06
17:27955761 A G 0.940031 2.2903e-05
17:27957545 C T 0.134181 2.5529e-06
17:27957939 T C 0.051630 -1.1497e-05
17:27959903 A G 0.692092 2.8197e-05
17:27963141 C T 0.043746 -9.2144e-06
17:27969220 T C 0.076129 1.5529e-05
17:27980384 G A 0.047145 -6.1129e-06
17:27992131 A C 0.059878 -2.1643e-05
17:27996868 G T 0.062387 1.5323e-05
17:28030558 T C 0.046530 1.1435e-05
17:28044991 A C 0.187653 -3.5960e-05
17:28054844 A G 0.040101 -1.0996e-06
17:28076217 G A 1.042426 4.5467e-05
17:28120887 T C 0.266155 -2.1622e-05
17:28135508 C A 0.995451 4.7088e-05
17:28143880 T C 0.040563 -1.8068e-06
17:28153351 T C 0.147246 1.0455e-05
17:28165183 G A 0.059493 -7.2270e-06
17:28182194 C T 0.057484 -1.3508e-05
17:28193942 T C 0.044177 -1.0803e-05
17:28200904 A G 0.193844 -4.6216e-06
17:28205449 T C 0.041366 1.3404e-05
17:28206326 T C 0.945426 -3.6248e-05
17:28229418 T C 0.078852 1.7353e-05
17:28268817 A G 0.056957 -1.4820e-05
17:28283302 C T 0.505346 2.7736e-05
17:28299641 T C 0.025781 2.7857e-06
17:28308571 T C 0.045326 -5.3181e-06
17:28317124 C T 1.881564 -4.5074e-06
17:28323499 G A 1.043783 4.3282e-05
17:28327638 C A 0.069720 9.3838e-06
17:28379880 G A 0.046928 -1.0687e-05
17:28380655 T G 0.059239 -9.0381e-06
17:28399511 C G 0.059721 -8.2099e-06
17:28405431 A G 0.044650 -4.1543e-06
17:28418765 A C 0.061979 -1.5197e-05
17:28419259 G A 0.061343 1.1628e-05
17:28427898 G A 0.895234 -2.7107e-05
17:28431640 C T 0.039734 1.1407e-05
17:28492033 T C 0.059541 -1.7028e-05
17:28505483 G A 0.044351 -1.2401e-05
17:28511978 A G 0.887381 -2.6982e-05
17:28525011 C A 0.884314 -2.3958e-05
17:28526585 T C 0.029374 1.1849e-06
17:28529242 A G 0.059293 -1.6312e-06
17:28532013 A G 0.824307 -2.5038e-05
17:28538532 T C 0.813533 -3.1690e-05
17:28542546 A G 0.076574 6.8770e-06
17:28543389 T C 0.185025 6.6851e-07
17:28547210 A G 1.611390 -1.0853e-06
17:28548810 G C 0.046159 -5.8733e-06
17:28555425 C G 0.122890 8.4279e-06
17:28561755 T A 0.106013 -1.2975e-05
17:28565426 C T 0.078230 -2.3579e-06
17:28570265 G A 0.044001 -3.3745e-05
17:28575158 C A 0.128717 5.5193e-07
17:28577364 T C 0.059871 1.2777e-06
17:28590530 C T 0.241989 -2.5827e-05
17:28604586 T C 0.053109 5.7326e-06
17:28605680 A G 0.881203 1.9392e-05
17:28607211 C T 1.966141 -6.9139e-06
17:28612107 G A 0.138118 6.1730e-06
17:28612448 C G 0.659583 2.5003e-05
17:28613047 C T 0.028161 -4.8004e-06
17:28622352 T C 0.061418 -9.3395e-06
17:28642141 T C 0.110606 -1.2280e-05
17:28651840 T C 0.025216 5.6140e-06
17:28659019 C A 0.053554 1.7754e-05
17:28661392 G A 0.323330 -6.9862e-06
17:28667268 G C 0.127925 1.8869e-05
17:28670681 A C 0.637664 4.4268e-05
17:28674352 G A 0.716438 3.7650e-05
17:28676527 G A 0.075966 -3.6470e-06
17:28705015 C T 0.024853 8.5846e-06
17:28720171 G A 0.124699 8.4418e-06
17:28732741 T C 0.081348 -1.0481e-05
17:28740495 C A 0.063111 9.2446e-06
17:28748352 G A 1.724988 -1.6134e-05
17:28762109 G A 0.071784 1.9438e-05
17:28782880 T C 0.052582 -1.0432e-05
17:28784382 G A 1.018009 -3.2675e-05
17:28793630 G A 0.064063 1.3620e-06
17:28803663 A C 0.892855 -4.1452e-05
17:28811946 G T 0.081110 -5.5511e-07
17:28817494 C G 0.087154 -7.5762e-06
17:28846883 T C 0.033995 -1.6037e-05
17:28855286 C T 1.904105 2.4745e-06
17:28861134 G A 0.225497 -2.5782e-05
17:28868339 C T 0.142755 6.5187e-06
17:28871912 A G 0.074147 -1.1472e-05
17:28874852 G A 0.519503 4.1246e-06
17:28878817 G A 1.149660 -2.4815e-05
17:28879538 C T 0.054781 5.2378e-06
17:28887134 A G 0.140090 7.1095e-06
17:28914532 C T 0.241404 2.0796e-05
17:28934548 G T 0.232721 2.0039e-05
17:28942552 C G 0.025852 -2.3090e-05
17:28952286 G A 0.245889 1.6456e-05
17:29000019 A C 0.410284 -7.2892e-06
17:29031718 T C 0.357604 -5.8687e-06
17:29041552 C T 0.602659 1.1319e-05
17:29055710 C T 0.823923 -1.4913e-06
17:29068425 C T 0.236985 2.9148e-05
17:29104731 T G 0.233697 2.6511e-05
17:29115920 A G 0.046734 6.5865e-06
17:29140186 G A 0.384075 -1.4224e-06
17:29149881 T C 0.597730 6.0842e-06
17:29159404 C G 0.223086 9.3614e-06
17:29161358 T C 0.213397 1.2328e-05
17:29161503 G A 0.737673 -1.4433e-05
17:29162212 G T 0.077700 -4.6332e-06
17:29172043 C A 0.049784 -7.7391e-06
17:29221277 T C 0.538726 1.8076e-06
17:29226228 C T 0.213346 1.2787e-05
17:29227072 G C 0.059782 -4.3300e-06
17:29243402 G A 0.048991 1.7631e-05
17:29247715 A G 0.749443 7.4434e-06
17:29259899 A G 0.757273 4.9013e-06
17:29261449 T C 0.061149 -6.4778e-06
17:29279269 A G 0.022330 7.7257e-06
17:29309415 T C 1.494283 -8.2937e-06
17:29325023 C G 0.489020 -2.1395e-05
17:29325624 G T 0.113707 3.8354e-06
17:29326155 T G 0.021616 -2.3807e-06
17:29333516 C T 0.108101 1.4715e-05
17:29336337 T C 0.099101 -1.7473e-06
17:29349545 A G 0.176672 3.4643e-06
17:29377019 A G 0.038537 1.0622e-05
17:29378172 T C 0.098520 1.4945e-05
17:29395746 A C 0.288818 -1.2420e-05
17:29403139 T C 0.120636 -3.4659e-06
17:29405414 T C 0.121962 5.8963e-06
17:29413535 T C 0.034175 -9.0301e-06
17:29421443 T C 0.054248 2.4075e-05
17:29431798 G A 0.027025 1.5112e-05
17:29437094 C T 0.044687 8.4192e-07
17:29454306 T C 0.055189 -2.7991e-06
17:29471951 G A 0.035787 -6.3686e-06
17:29477508 T G 0.045857 9.2332e-06
17:29478460 T C 0.067136 -6.3889e-06
17:29483108 T C 0.049773 1.7111e-05
17:29495379 T C 0.095865 8.2599e-06
17:29495895 G T 0.506502 -2.2617e-05
17:29530876 A G 0.279771 -7.1529e-06
17:29546175 C T 1.396780 1.3965e-05
17:29558230 A G 0.165901 -8.9731e-06
17:29564603 A G 1.376340 3.2380e-06
17:29572472 G A 0.096446 1.9683e-05
17:29599954 G C 1.392435 5.3808e-06
17:29603656 A G 0.037446 2.2716e-05
17:29623288 T C 0.280023 -8.2853e-06
17:29624175 A G 0.034199 -9.9966e-06
17:29640225 G A 1.228869 -8.5744e-06
17:29642089 A G 0.121384 -2.2499e-06
17:29655304 G A 0.026981 -4.0346e-06
17:29677680 G A 0.060371 -1.5066e-06
17:29683190 T G 0.069900 6.3046e-06
17:29685660 A G 0.035057 -1.2437e-05
17:29703374 A G 0.608708 -8.1599e-06
17:29705947 C T 1.231011 -9.5616e-06
17:29718035 G C 0.101097 7.8246e-06
17:29733660 C T 0.070625 1.2111e-05
17:29734626 A G 0.112915 7.5471e-06
17:29735330 G A 0.184763 1.5479e-06
17:29736578 C G 0.428408 -2.1820e-06
17:29738071 G A 1.702590 1.2104e-05
17:29739349 C T 0.973699 9.3483e-06
17:29742727 T C 0.062659 -2.8265e-05
17:29745981 A G 1.652076 2.0880e-05
17:29750661 T C 0.029320 7.9356e-06
17:29755009 C T 0.222467 7.5631e-06
17:29761525 C T 1.013623 -1.9107e-06
17:29761854 C T 0.278218 -4.2261e-06
17:29767062 C T 0.060554 -7.9618e-06
17:29773751 A G 0.729796 6.3704e-06
17:29777029 T C 1.013467 -1.5636e-06
17:29783154 T C 0.128663 -1.8913e-05
17:29785370 T C 1.723346 1.9082e-05
17:29789950 G A 1.356720 1.4781e-05
17:29793595 A G 0.042889 -2.9548e-05
17:29794426 A G 0.100529 2.0904e-05
17:29796197 G A 0.188840 5.7240e-06
17:29797211 A C 0.288155 -7.0438e-06
17:29799414 A G 0.099734 9.7143e-06
17:29813741 T G 0.236832 -1.6926e-05
17:29818894 G A 0.896880 2.2004e-05
17:29821884 C T 0.418202 -1.1186e-05
17:29833977 A G 0.375415 -9.3392e-07
17:29837748 A C 1.260114 7.0764e-06
17:29844909 G A 0.520254 1.6297e-05
17:29850360 A G 0.051497 5.7946e-06
17:29852092 G A 1.295203 7.1666e-06
17:29855661 A G 0.173252 -4.0398e-06
17:29856942 A G 0.476706 5.4038e-06
17:29857460 A G 0.308010 1.0612e-05
17:29866507 T C 0.031329 -5.9184e-06
17:29869251 C T 0.046799 -9.0238e-06
17:29870973 T G 1.355734 1.2709e-05
17:29871085 C T 1.190890 -9.4857e-06
17:29878053 A G 0.322970 3.3783e-06
17:29878279 T C 0.103120 -1.3908e-05
17:29882071 T G 1.341223 1.3597e-05
17:29882284 C T 0.035532 3.9712e-06
17:29888360 T G 0.891246 4.4527e-05
17:29889952 G A 0.332761 -2.7792e-05
17:29891369 G A 0.046710 8.6577e-06
17:29891584 G A 1.294197 6.5617e-06
17:29892186 A G 0.056264 2.4324e-06
17:29892369 C T 0.528781 -9.4465e-07
17:29893655 C T 0.487266 2.6678e-05
17:29894732 T C 0.211007 4.3673e-05
17:29897146 G T 0.035892 -3.5630e-05
17:29898592 C T 1.447539 -1.4518e-05
17:29900590 A G 0.061119 7.1559e-06
17:29901472 T C 0.098523 4.1014e-05
17:29904857 G C 0.398208 4.6389e-06
17:29907610 A G 0.152084 7.7786e-07
17:29909428 T G 1.220618 1.5688e-05
17:29912081 G A 0.388637 2.4970e-05
17:29915011 T C 0.214791 1.9339e-05
17:29916545 G A 0.889999 -2.9265e-05
17:29916644 G A 1.423869 -1.4620e-05
17:29916849 T C 0.336899 -3.6493e-06
17:29918233 A G 0.263279 -3.4256e-06
17:29920645 T C 0.045503 1.8231e-07
17:29920940 G A 0.488823 -2.5965e-05
17:29921341 G A 0.206978 1.9075e-05
17:29921429 A G 0.073416 -2.0259e-05
17:29924655 T C 0.190584 -2.9163e-06
17:29926222 C A 0.916422 -2.4901e-05
17:29928033 T C 0.354880 5.4494e-06
17:29928492 C T 0.710403 -2.3079e-05
17:29930942 G A 0.142228 -6.1851e-06
17:29932372 G T 1.866992 -3.6273e-05
17:29932389 G A 0.091669 6.4968e-06
17:29937635 A G 0.033961 -1.2583e-05
17:29943201 G C 0.218068 3.4070e-06
17:29950748 A G 0.028977 -3.7124e-07
17:29955055 G C 0.327498 -1.3946e-05
17:29972355 G A 0.926737 -5.1378e-05
17:29983833 C G 1.834456 -2.6617e-05
17:29984108 T C 0.707289 -2.8922e-05
17:29984982 T C 0.057256 -8.0191e-06
17:29989696 T C 0.072770 -1.8924e-05
17:29999075 A G 0.085288 8.4859e-06
17:30000429 A G 0.748729 -5.0178e-05
17:30005058 A G 0.103446 2.2331e-05
17:30005513 C T 0.087185 1.7801e-05
17:30006752 T C 0.057222 -7.2190e-06
17:30011567 A G 1.566635 -1.6382e-05
17:30012222 A G 0.034410 -2.6430e-05
17:30018553 G A 0.055964 -4.7559e-06
17:30018776 T C 0.173258 -9.2234e-06
17:30020150 C T 0.059667 2.1410e-06
17:30023006 G A 0.186518 -1.1853e-05
17:30026212 T C 0.459000 5.9780e-06
17:30032390 C T 0.602874 -2.7097e-06
17:30032954 A G 1.311958 1.2938e-05
17:30035727 C G 0.050681 4.8138e-06
17:30035910 A G 0.487531 -8.4164e-06
17:30042215 A G 0.220009 -1.9373e-05
17:30045200 T C 0.072290 5.7478e-06
17:30045500 T C 0.338769 5.1281e-06
17:30046467 G A 0.574159 2.9361e-05
17:30046691 A G 1.646531 1.0300e-05
17:30050652 T C 0.334641 -2.0073e-05
17:30054370 T C 0.122921 -1.2974e-05
17:30061893 T C 0.043630 -9.4228e-06
17:30069203 G A 0.916524 2.4917e-05
17:30072725 A G 0.062543 2.2303e-05
17:30085149 T C 0.433399 -3.0467e-06
17:30086321 T C 0.191488 4.1564e-05
17:30087606 T G 1.560821 -8.3277e-06
17:30099690 A G 1.159152 -2.1862e-05
17:30113843 T C 0.033566 -5.6119e-06
17:30114467 C A 0.209568 2.9989e-06
17:30115264 A G 0.300497 1.2563e-05
17:30115803 A G 0.108631 -1.6926e-05
17:30116262 G A 0.373097 -4.3644e-06
17:30117382 G T 0.111762 -4.9506e-07
17:30118909 G A 0.210820 -8.5933e-06
17:30121589 G C 0.111290 -2.8775e-06
17:30123787 G A 0.121986 -1.6594e-07
17:30124080 A G 1.220812 -1.0566e-06
17:30125591 C T 0.043793 9.2200e-06
17:30127339 C T 1.571775 -2.3486e-06
17:30128961 T G 0.043783 4.3891e-06
17:30140886 G C 0.095385 -3.8031e-06
17:30147974 C T 0.053503 3.2889e-08
17:30150425 G A 1.552832 5.0423e-06
17:30155820 C A 0.176121 2.2889e-05
17:30158073 A G 1.515029 -9.4697e-07
17:30168507 A C 0.282474 1.4407e-05
17:30170379 G A 1.435493 -1.1986e-05
17:30173336 C T 1.917153 2.5182e-05
17:30180885 T C 0.081110 -2.9698e-05
17:30183388 T C 0.068860 3.4088e-06
17:30185221 T C 0.064804 1.7516e-05
17:30186612 T C 1.704865 1.7774e-06
17:30189950 T C 0.030231 -9.7200e-06
17:30191954 C G 1.752707 2.5480e-06
17:30196860 T C 0.255072 -8.0754e-06
17:30208636 C T 0.045411 3.2913e-06
17:30212931 G C 0.176556 5.2655e-06
17:30218317 T C 1.577722 -1.1649e-06
17:30219500 G C 0.309316 6.3793e-06
17:30220855 C T 0.032268 -3.4743e-06
17:30222002 C T 0.944573 -1.0638e-06
17:30223985 C G 0.044354 1.1893e-05
17:30234431 T C 0.155783 5.7158e-06
17:30234518 C T 0.079736 1.9567e-05
17:30242803 G A 0.316493 1.9316e-06
17:30243169 A G 0.142684 2.4372e-05
17:30244839 C T 0.281815 -1.9359e-06
17:30259185 C T 0.026845 9.1566e-06
17:30300060 C T 0.028358 -4.1387e-06
17:30311397 T C 0.112075 3.5814e-06
17:30315147 G A 0.279319 -3.8665e-06
17:30331208 C T 0.028599 1.6890e-05
17:30343282 A G 0.275324 -3.5270e-06
17:30345584 A G 0.060017 -1.0839e-05
17:30348206 T C 0.039938 9.1783e-06
17:30350798 C T 0.088647 -3.1865e-05
17:30428639 T C 0.247884 1.4171e-06
17:30432437 A C 0.076217 3.3194e-06
17:30439530 T C 0.037425 -1.5483e-05
17:30450003 A G 0.330833 2.3893e-06
17:30485868 A G 0.062842 1.8849e-05
17:30488011 G A 0.348489 1.2854e-06
17:30509618 T C 0.027297 9.0461e-06
17:30520958 T C 0.064756 5.6941e-06
17:30522541 T C 0.049811 -5.6565e-06
17:30528454 C G 0.065290 -1.2366e-05
17:30533098 A G 0.050066 -9.8563e-06
17:30535856 A G 0.098969 8.1363e-06
17:30537149 C T 0.038693 7.0244e-07
17:30537236 C G 0.133392 3.4901e-05
17:30549444 T C 0.104766 -2.6771e-05
17:30549791 G A 1.961602 -1.6136e-05
17:30569359 T C 0.498873 -6.4786e-06
17:30569936 A G 1.045809 6.3603e-06
17:30571025 G A 0.117328 7.3274e-06
17:30576256 A G 0.225174 8.9800e-06
17:30580272 A G 0.628943 1.8720e-05
17:30581859 T G 0.088606 2.2365e-06
17:30583832 T C 0.255252 -7.8459e-06
17:30588264 T C 0.880442 7.4048e-06
17:30592205 T G 0.870837 4.5833e-06
17:30596472 T C 0.054316 2.6362e-05
17:30601345 C T 0.552461 2.9831e-05
17:30604737 A G 0.346037 -3.7147e-05
17:30605442 T C 0.490717 2.1887e-05
17:30606566 A G 0.895738 -7.3902e-07
17:30611885 G A 0.426793 -2.3140e-05
17:30615244 C A 0.675905 -1.4179e-05
17:30616206 T C 0.274308 -5.2272e-07
17:30616893 C T 0.355931 6.2495e-06
17:30625205 A G 0.300337 1.5461e-05
17:30625731 G A 0.912064 -2.3551e-05
17:30629019 A G 0.076000 -2.7791e-06
17:30630034 G A 0.076214 1.6270e-05
17:30635002 C T 1.233173 -4.1720e-05
17:30637986 A G 0.031499 -9.9933e-06
17:30643361 G A 1.568923 -8.9589e-06
17:30645505 C A 0.053343 9.0117e-06
17:30659006 A T 1.531338 -1.4830e-06
17:30673178 A G 0.046601 -9.1375e-06
17:30680345 G T 0.028106 2.0280e-05
17:30682061 C T 0.048124 1.4063e-05
17:30696292 T C 1.244515 -2.2572e-05
17:30702319 A G 0.264897 -7.7003e-06
17:30705321 A G 0.122560 -1.9582e-05
17:30731260 A C 0.129084 -3.8529e-05
17:30746382 A G 0.276225 -6.3225e-06
17:30749457 C T 0.180619 4.7890e-06
17:30763794 G A 1.250604 -2.7882e-05
17:30765464 G A 0.264982 -1.1567e-05
17:30811507 C G 0.254762 -1.0171e-05
17:30812667 G A 0.063607 -5.7357e-06
17:30816798 T C 0.075201 3.8541e-06
17:30817450 T C 0.886589 -2.6166e-05
17:30821161 T G 0.050011 -1.4478e-05
17:30823007 A G 0.373719 -4.3011e-06
17:30824081 A G 1.339578 -2.1661e-05
17:30829882 T C 0.109954 -2.1411e-05
17:30834617 C T 0.950383 -1.3877e-05
17:30835770 T C 1.405980 -1.0890e-05
17:30843610 A G 0.914280 -1.3148e-05
17:30844594 G A 0.963292 -1.2587e-05
17:30845428 C A 0.073579 1.5627e-05
17:30846985 T C 0.086026 5.7342e-06
17:30848023 C T 1.118871 1.2145e-05
17:30848513 A G 1.338779 -1.0525e-05
17:30850398 A G 0.766351 -1.1185e-06
17:30852148 A G 1.340434 -4.2670e-05
17:30853613 G A 0.209660 -1.3153e-07
17:30858399 A G 0.104293 -5.7778e-06
17:30858969 G A 0.298154 1.8871e-05
17:30861761 T G 0.048743 8.5664e-06
17:30861865 A G 1.178225 -3.1974e-05
17:30862215 T C 0.634016 -5.3235e-05
17:30865166 G A 0.106285 -1.9162e-05
17:30866889 C T 0.196122 5.8313e-06
17:30871576 G T 0.023472 -1.6567e-06
17:30871996 G A 0.160417 -7.0567e-06
17:30873653 T C 0.197417 5.3801e-06
17:30873862 C T 0.984568 1.9844e-05
17:30876400 T C 0.036976 -6.4292e-06
17:30877658 T C 1.208732 2.3584e-05
17:30885738 A G 0.059973 8.8318e-06
17:30886247 C T 0.037993 -3.0629e-06
17:30890092 T C 0.070217 -1.6095e-05
17:30890773 T C 0.362180 -6.1913e-06
17:30890849 C T 0.109209 1.6660e-05
17:30891392 G A 0.372678 -2.0625e-05
17:30892354 T C 0.823311 -4.4372e-05
17:30893571 A G 0.953293 -5.7949e-06
17:30894790 G A 0.457837 -3.9461e-05
17:30894886 G A 1.060228 -1.0752e-04
17:30895363 G A 1.114996 -1.1604e-04
17:30896455 T C 0.788368 -4.2107e-05
17:30896910 G A 1.033886 -1.0615e-04
17:30897864 C T 0.037687 -2.1766e-07
17:30898255 A G 0.638242 -7.2295e-05
17:30898292 C T 0.134133 -2.4753e-05
17:30898898 C T 0.054180 -9.3587e-06
17:30899045 G A 0.290821 1.2598e-06
17:30899334 G A 1.068530 8.5643e-06
17:30902216 G A 0.037051 3.1513e-06
17:30905082 C T 0.080161 -5.8793e-06
17:30906715 T C 0.197407 -1.2865e-06
17:30922541 T G 0.040992 -8.8531e-06
17:30928890 G A 1.030632 -7.1341e-06
17:30931926 G A 0.352684 5.3902e-06
17:30933360 G A 0.041090 -1.6005e-05
17:30936198 C G 0.675399 -1.2591e-05
17:30937416 G A 0.076095 1.0990e-05
17:30942538 A G 0.035923 1.0516e-06
17:30945102 T C 0.021925 -1.1065e-05
17:30948306 G T 0.121326 -1.6636e-05
17:30950365 T C 0.638765 9.6500e-06
17:30955629 G A 1.969007 2.5625e-05
17:30958320 C T 0.596693 5.7719e-06
17:30958381 T G 0.029572 -8.0571e-07
17:30960298 G A 1.028657 3.3734e-06
17:30962831 A G 0.061414 -4.6191e-06
17:30965185 A C 0.349743 2.5037e-06
17:30982980 A G 0.084700 4.0128e-06
17:30994394 A G 0.053955 -7.7463e-06
17:30996048 A C 1.393852 7.7344e-06
17:31013123 G T 0.049155 -3.6720e-06
17:31013544 T C 0.092268 4.9309e-06
17:31015687 T C 0.024367 1.4647e-05
17:31037626 C G 0.104344 -1.2040e-05
17:31045883 T C 0.879874 -1.0320e-05
17:31052604 C A 0.036779 -2.1166e-05
17:31075754 C G 0.198063 1.2186e-05
17:31113260 A G 1.263143 -6.4963e-06
17:31117116 A G 0.046795 2.9957e-06
17:31124743 C T 0.314059 -8.3250e-06
17:31128912 A G 0.067017 2.1430e-05
17:31132529 C T 0.374960 1.2425e-05
17:31137386 C T 0.071896 1.9065e-05
17:31175581 G A 0.844118 -1.4110e-05
17:31188734 T C 0.892980 -1.5499e-05
17:31190759 A G 0.071325 2.5076e-05
17:31195475 C T 0.103865 -1.2716e-05
17:31201070 C T 0.046469 3.0753e-06
17:31222433 G A 0.729871 6.1016e-06
17:31233088 C T 0.262942 -6.5288e-05
17:31235121 A G 0.159931 1.9835e-05
17:31235667 C G 0.110821 8.1171e-06
17:31237767 A C 0.073273 2.8788e-05
17:31238031 A G 0.026488 1.4780e-05
17:31251802 C A 1.672879 -4.5763e-08
17:31258686 C G 0.136455 -1.1610e-05
17:31261382 A G 0.202109 -5.6015e-07
17:31267529 C A 0.062700 1.6519e-06
17:31275005 G C 0.082636 1.4084e-05
17:31275580 A G 0.248442 -5.0177e-05
17:31283408 C A 1.585847 1.4307e-05
17:31283590 T C 0.263989 -2.6288e-05
17:31291631 T C 0.713800 3.8087e-05
17:31302215 C T 0.201997 6.2250e-07
17:31310952 C T 0.303257 -1.9788e-05
17:31312527 G A 1.007092 5.6537e-05
17:31318547 C T 0.326451 1.7854e-06
17:31319160 C T 0.837703 -1.0816e-05
17:31319575 C T 1.030167 5.5288e-06
17:31319764 G A 1.282484 1.2123e-05
17:31320417 A G 0.191233 2.0938e-05
17:31320517 C G 0.404229 -1.1247e-05
17:31320658 G A 0.837614 9.7533e-06
17:31320695 T C 0.021630 -7.7293e-06
17:31321088 C A 0.224038 -1.8207e-05
17:31321391 G A 1.322075 -2.9171e-05
17:31322254 G A 0.412691 9.3528e-07
17:31322427 A G 0.030847 -2.1139e-06
17:31322631 A G 0.039210 -3.3022e-05
17:31324673 A G 0.291181 -1.4469e-05
17:31330842 C T 0.209813 3.4666e-06
17:31333628 A G 0.089616 -1.1833e-05
17:31336638 A G 0.273060 -4.0629e-06
17:31337392 T C 0.031571 -5.5515e-07
17:31338574 T C 0.059075 2.1809e-06
17:31339642 T G 0.151799 -3.3960e-06
17:31340682 T C 0.724553 -2.8295e-05
17:31342413 A G 0.290991 -2.4865e-06
17:31362864 C T 0.304787 1.7555e-05
17:31363767 G A 0.412031 -1.9202e-05
17:31375354 T C 0.457419 -2.4188e-05
17:31376455 G A 1.742705 -7.4652e-06
17:31377543 A G 0.398242 -1.2397e-05
17:31380311 T C 0.862419 -9.7842e-07
17:31384111 A G 1.324142 -1.8532e-05
17:31391990 T C 0.104035 1.6894e-06
17:31392912 A G 0.076931 -9.6638e-06
17:31394429 C T 0.416679 1.4806e-05
17:31402438 C T 0.196500 5.6037e-07
17:31420382 A G 0.395607 -2.0326e-06
17:31421901 T G 0.099809 2.3829e-06
17:31425568 A G 0.037265 -8.0176e-06
17:31430646 C T 0.156222 -1.2851e-05
17:31432056 A C 0.414758 6.9637e-06
17:31441187 C T 0.407384 9.4310e-06
17:31443047 C T 0.585446 -1.6920e-05
17:31444517 T C 0.083602 -6.7379e-06
17:31447149 T C 0.679560 -3.2278e-06
17:31451386 T C 1.680342 2.2072e-05
17:31454858 T C 0.026301 1.7278e-05
17:31456001 A C 0.300313 -2.7897e-05
17:31457391 T G 0.447070 9.1564e-06
17:31459920 C T 1.211605 4.6602e-06
17:31460899 T C 0.428898 4.4217e-06
17:31466067 T G 0.036096 2.0132e-06
17:31469805 T G 0.087212 1.6308e-05
17:31474432 G T 0.023636 3.0151e-06
17:31475096 T C 0.040669 -9.4847e-06
17:31485880 A G 0.040186 -1.7947e-05
17:31486464 C T 0.035375 -4.5688e-06
17:31488910 G A 0.174387 -1.5004e-05
17:31488998 G T 0.471436 -1.5220e-06
17:31489722 G C 0.040699 6.6961e-06
17:31490555 A G 0.273968 9.3978e-06
17:31490728 C T 0.391904 -8.2319e-06
17:31491099 A C 0.038693 9.3325e-06
17:31491507 G A 0.658352 1.2366e-05
17:31495076 C T 1.222675 1.4080e-05
17:31495586 G A 0.232857 -6.6575e-06
17:31497097 T C 0.034110 3.4764e-06
17:31497368 C A 0.048631 -2.1254e-06
17:31501913 C T 1.339472 1.5462e-05
17:31509858 A G 1.169240 1.0248e-05
17:31511876 A G 0.124583 -8.3639e-06
17:31521611 A G 0.159326 -1.1733e-06
17:31523167 G A 0.238175 -7.1833e-06
17:31529186 T G 0.203826 -1.9180e-05
17:31529232 A G 0.035144 1.1564e-05
17:31531617 T C 1.398327 -9.4750e-07
17:31536400 T C 0.080066 -2.5329e-06
17:31536813 G A 0.656540 1.5666e-05
17:31543286 A G 1.496432 -6.1855e-06
17:31545439 G T 0.043742 1.3401e-06
17:31546731 C G 0.041848 -6.2585e-06
17:31552697 G A 0.305226 -1.2315e-06
17:31556958 A G 1.521404 -4.6971e-07
17:31563184 G A 0.476829 1.8317e-05
17:31567750 G A 0.222087 -1.8597e-05
17:31568862 T C 0.049542 8.1623e-06
17:31571697 G A 0.050892 1.1074e-05
17:31578760 C T 0.129441 -2.5426e-05
17:31581420 C T 0.969167 -5.1166e-06
17:31585968 A G 0.043844 -1.0133e-05
17:31590048 C T 0.103358 1.8439e-05
17:31592879 G T 0.426929 1.0796e-05
17:31601046 C T 0.663571 9.9751e-07
17:31613494 G A 0.909786 2.1456e-05
17:31632119 C G 0.042658 -6.4891e-06
17:31633603 A G 0.065151 1.2183e-05
17:31637545 A G 0.057889 1.1083e-05
17:31638579 C T 0.303645 8.9250e-06
17:31644710 T G 0.022123 1.5175e-05
17:31652161 T A 0.020491 1.4143e-05
17:31654050 G A 0.029534 -9.4230e-06
17:31659507 G A 1.619706 5.9131e-06
17:31668591 T C 0.206937 -7.7764e-06
17:31671306 T C 0.068857 -4.2777e-06
17:31672360 A G 0.445190 2.0562e-05
17:31676083 C T 0.588513 1.6938e-05
17:31678691 A G 0.259158 2.2047e-05
17:31679142 T C 0.026488 1.0317e-05
17:31682988 A G 0.708856 -4.2649e-05
17:31684663 G T 0.309435 -4.4298e-06
17:31686823 T G 1.969772 9.5089e-06
17:31688689 A T 0.060537 -9.9709e-06
17:31691091 A G 0.084666 -7.9785e-07
17:31691157 C T 0.062142 1.0600e-05
17:31691901 T C 0.336395 2.5117e-05
17:31692448 A G 0.030680 1.9308e-05
17:31693847 C T 1.646095 5.1666e-06
17:31694753 G A 0.055390 1.9787e-05
17:31695774 T C 0.117498 1.5083e-06
17:31697058 G T 0.044361 4.3612e-07
17:31699022 C T 1.954714 6.1928e-06
17:31702697 C A 0.197720 1.8672e-05
17:31703706 G A 0.543156 2.8047e-05
17:31704077 A G 0.070448 -1.0074e-05
17:31706825 A G 0.841177 -5.9054e-05
17:31708160 T G 0.044388 -1.3085e-06
17:31708639 T C 0.033668 -5.7365e-06
17:31727111 A C 0.037129 1.5674e-06
17:31727270 T C 0.088487 -1.7835e-05
17:31727854 T C 0.098037 1.2689e-05
17:31728365 T C 0.063917 5.2932e-07
17:31735087 A G 0.060156 7.8394e-06
17:31737421 C T 1.087433 -1.6060e-05
17:31738880 A G 0.365036 1.7689e-05
17:31740698 G A 0.271051 6.6213e-06
17:31741556 T G 0.035579 -6.9755e-06
17:31742326 A C 0.718049 -4.0945e-05
17:31746410 C T 0.282576 9.7335e-06
17:31747117 T C 0.068829 -3.9199e-05
17:31749596 G T 0.986486 4.8568e-05
17:31750384 T C 0.659851 4.2447e-05
17:31750928 G A 0.069795 -1.4681e-05
17:31753539 T C 0.842184 -4.9602e-08
17:31761562 C A 0.028433 1.4811e-05
17:31762385 C A 0.490479 -2.3131e-05
17:31764917 C T 0.187833 3.6394e-07
17:31765616 C A 0.197224 -1.2934e-05
17:31765706 C T 0.726134 -5.2643e-06
17:31771204 G A 0.047683 -2.3540e-06
17:31773453 G A 1.570222 -4.3987e-06
17:31780550 G A 0.020232 -7.9727e-06
17:31787706 G A 0.485093 -1.9053e-05
17:31788443 T C 1.600942 1.4738e-05
17:31789102 C T 0.474857 8.9697e-06
17:31790674 A C 0.056556 6.7824e-06
17:31795493 T C 0.032880 -4.8697e-06
17:31798082 C A 0.033230 1.0368e-05
17:31802557 T G 0.062700 -1.3761e-05
17:31804400 G A 0.209184 1.1494e-05
17:31809299 G A 0.552920 -1.3888e-05
17:31815117 T G 0.120945 9.0312e-06
17:31816042 T C 0.337317 4.1607e-07
17:31817061 C G 0.346122 -8.5357e-06
17:31819130 G A 0.132141 -1.4431e-06
17:31819146 A G 0.023044 3.4685e-06
17:31819214 C T 0.479161 -1.7820e-05
17:31819598 A G 0.648734 1.8987e-05
17:31820053 C T 0.116410 -1.4597e-05
17:31820235 A G 0.132165 -2.8926e-05
17:31825116 G A 0.203010 -4.5091e-06
17:31825761 C T 0.826463 1.5550e-05
17:31827478 C A 0.153084 -4.7360e-06
17:31828113 G A 0.077730 -1.0445e-05
17:31829166 A G 0.926190 -3.4873e-06
17:31832845 A G 0.882200 3.4899e-06
17:31833531 C T 0.483900 -6.4654e-06
17:31833747 T C 0.110355 -2.8840e-06
17:31834428 A C 1.955163 -1.6297e-05
17:31839233 T C 0.419701 1.5131e-06
17:31842103 G A 0.999232 -2.0049e-05
17:31851717 T C 0.334213 8.6939e-06
17:31853274 T C 0.038326 2.3071e-06
17:31858155 A C 0.054309 -2.2322e-06
17:31858869 G A 1.378829 -4.8860e-06
17:31871892 C T 0.028154 2.5685e-06
17:31875859 T C 0.981321 -6.7344e-05
17:31878770 T C 0.026716 -1.8181e-05
17:31880675 A C 0.107774 -4.3618e-06
17:31881490 T G 0.118399 -9.0155e-06
17:31895448 G A 0.127561 2.4701e-05
17:31896657 T C 0.028790 -1.8236e-06
17:31897113 C T 0.039917 -4.2887e-06
17:31898385 T C 0.478127 -1.5822e-05
17:31905978 A G 0.038387 -1.8451e-05
17:31907441 A G 0.065742 6.1994e-06
17:31920587 A G 0.104806 -1.8796e-05
17:31920949 A G 0.339170 -4.0025e-05
17:31924809 A G 0.338354 -5.3577e-06
17:31939424 G A 1.428160 1.1958e-05
17:31942607 T C 1.001540 1.5086e-05
17:31944898 A G 0.821244 1.8318e-05
17:31945366 T C 0.194463 9.2452e-07
17:31950621 A C 0.068945 5.3237e-06
17:31950781 T C 0.030292 1.3335e-05
17:31957186 G A 0.620009 4.2401e-05
17:31961260 T C 0.213560 -1.2741e-05
17:31967460 T C 0.288795 -4.9050e-06
17:31967697 T G 0.276055 -2.5258e-06
17:31970039 C G 1.477481 -5.2231e-05
17:31979184 C A 0.130563 5.1959e-06
17:31981221 T C 0.083574 1.0484e-05
17:31981832 A G 0.034505 3.3949e-05
17:31983895 G A 1.601323 -1.2255e-05
17:31987790 A G 0.550605 -5.5327e-05
17:31988250 A G 0.082646 -5.4947e-06
17:31988557 A C 0.134252 1.6186e-05
17:31989230 T C 1.183383 -1.2210e-06
17:31990878 T C 0.084078 7.2472e-06
17:31991192 C T 0.459027 -1.0057e-05
17:31993787 A G 0.115591 -1.2589e-06
17:31995900 C T 0.129285 -4.3605e-05
17:31996640 T C 0.039455 2.3524e-05
17:31997286 T C 0.033604 -5.4968e-06
17:31999703 C T 0.238946 -9.8473e-06
17:32001213 A G 0.054071 -1.6670e-07
17:32004852 G A 0.313783 6.6560e-06
17:32006851 T G 0.051810 -1.3521e-05
17:32009432 C T 0.030411 8.2287e-06
17:32010964 A G 0.349257 -1.6188e-05
17:32011058 G T 0.105898 2.1217e-05
17:32011978 A G 0.674110 -1.6124e-05
17:32012187 G A 0.962157 -3.9593e-05
17:32014447 A C 0.021249 -6.8557e-07
17:32016424 G C 0.063444 -2.5860e-05
17:32023100 T G 0.130366 2.1792e-05
17:32026528 A G 0.315130 -1.8592e-05
17:32027896 G A 0.551169 -2.3417e-05
17:32037438 G A 0.234472 -5.8187e-06
17:32039262 T G 0.934761 -4.6615e-05
17:32043307 A G 0.197132 9.5034e-06
17:32044278 C A 0.248843 9.4541e-06
17:32051956 G T 0.022898 -3.3475e-06
17:32054930 T C 0.190047 -4.6134e-06
17:32055605 A G 1.039635 4.9588e-05
17:32057393 T C 0.052670 -1.5458e-07
17:32058317 C A 0.217555 4.1917e-05
17:32064306 G A 0.045564 1.5249e-06
17:32065023 C A 0.317465 -5.2229e-06
17:32070003 G A 0.188085 -3.1719e-05
17:32070419 T C 0.967416 5.6502e-05
17:32073639 T C 0.026984 -9.0186e-07
17:32074165 C T 0.057658 -1.2712e-05
17:32074928 G A 1.367453 3.2528e-05
17:32077629 T C 0.031907 -3.7171e-06
17:32081343 G A 1.471885 1.4828e-05
17:32082580 G A 0.983300 4.4584e-05
17:32087810 G A 0.131012 6.1740e-06
17:32096101 T C 0.923473 5.3605e-05
17:32097347 G C 1.162824 3.3643e-05
17:32102083 G A 0.152421 -1.4250e-05
17:32106168 T G 0.129717 -1.2910e-05
17:32108323 A G 0.097527 2.6792e-05
17:32111258 A G 0.025380 5.1617e-07
17:32111368 A G 0.037833 2.8146e-06
17:32111735 T C 1.292881 6.2680e-05
17:32113016 C T 0.082388 -2.1917e-05
17:32118084 T G 0.047686 6.1367e-06
17:32122438 T C 0.112289 -1.3087e-06
17:32123716 C T 0.025893 3.7770e-06
17:32127434 T C 0.073970 -9.5159e-06
17:32132307 C T 1.949693 -1.1438e-06
17:32136960 C T 0.233422 -2.9072e-05
17:32139404 C T 1.004229 2.0521e-05
17:32148680 T G 0.107349 -3.2164e-05
17:32151614 C T 0.120813 -2.5231e-05
17:32155530 T G 1.649240 1.4646e-05
17:32158365 T C 0.057712 -2.0188e-05
17:32158448 A G 0.039975 6.6213e-06
17:32160611 G A 0.555664 2.1788e-05
17:32161502 A C 1.371400 5.7265e-06
17:32162085 C T 0.054564 -7.6988e-06
17:32162363 A G 0.129798 -9.9462e-06
17:32164169 C T 1.646296 -3.7690e-05
17:32166145 C T 0.134364 -7.5869e-06
17:32167842 G A 0.032720 9.5445e-06
17:32172927 C T 0.408567 4.5998e-05
17:32173887 G A 1.410668 -1.8027e-05
17:32175997 G C 0.021045 9.6927e-06
17:32176646 C T 0.508736 -1.0634e-05
17:32177712 T G 0.191325 -4.9703e-06
17:32181202 C T 0.420969 -3.3851e-05
17:32182817 C T 0.470151 -1.4252e-06
17:32183092 G A 1.443510 -2.1978e-05
17:32183128 C T 0.095056 2.0804e-05
17:32183294 C T 0.059099 1.9438e-05
17:32183805 A G 0.635226 -1.1554e-05
17:32184643 T C 0.058854 -1.5695e-05
17:32189287 T C 0.072226 -9.3925e-06
17:32194347 C A 0.629178 -1.1508e-05
17:32194656 A G 0.557608 -4.8044e-05
17:32201611 G A 0.521808 3.3969e-05
17:32211944 G A 1.702550 -2.4802e-05
17:32218761 T G 0.298780 -1.7034e-05
17:32219236 C T 0.197615 -4.1565e-05
17:32231746 T C 0.043222 1.0238e-05
17:32231810 T C 0.053139 -3.0217e-06
17:32238030 A G 0.053364 4.5131e-05
17:32240606 G T 1.861379 2.7448e-06
17:32243356 T C 0.068717 -3.4212e-06
17:32243549 G A 0.943386 -4.3687e-05
17:32244116 A G 0.220094 -1.9229e-05
17:32251642 A G 0.062230 8.5010e-07
17:32256159 T C 0.651056 -2.7998e-05
17:32258877 T C 0.227370 1.5159e-06
17:32261351 A C 0.082140 -7.2643e-06
17:32263850 G A 0.071318 -2.2264e-05
17:32268193 A G 0.057069 -6.4258e-06
17:32268937 T C 0.050440 2.1776e-05
17:32269804 A C 0.572177 3.7447e-06
17:32271376 C G 0.045860 8.2843e-07
17:32272233 G A 1.730979 -5.5669e-06
17:32274480 G A 0.043066 2.4834e-05
17:32277516 T C 0.052884 1.1331e-05
17:32287449 A G 0.720256 -3.0643e-06
17:32287894 A G 0.081569 1.2271e-05
17:32290064 T C 0.034110 -1.3099e-06
17:32292227 T C 0.094311 -1.2721e-05
17:32295633 T C 0.604992 2.8969e-05
17:32296508 G A 0.386577 4.4848e-06
17:32297222 C T 0.528638 2.3581e-05
17:32297374 C T 0.059198 -9.5158e-06
17:32297606 C A 0.572075 -6.9897e-06
17:32297751 T G 0.283447 -8.0308e-07
17:32297947 A G 0.080457 -9.8160e-06
17:32298115 G A 1.126069 -2.6073e-05
17:32299940 G A 0.144713 1.0504e-05
17:32300379 T C 1.940048 -1.4048e-05
17:32302600 A G 0.262021 -3.5882e-05
17:32304300 A G 1.568365 -7.0775e-06
17:32305520 G A 0.098942 -8.4968e-06
17:32306423 T C 0.045044 2.4376e-07
17:32310953 A G 0.039798 -9.2048e-06
17:32312428 A G 0.105323 -2.6478e-05
17:32313998 C T 1.242295 8.5174e-07
17:32315813 T C 0.076227 1.0460e-05
17:32318658 C G 0.054363 3.0494e-05
17:32321100 C T 0.319345 -4.0374e-06
17:32321174 A G 0.045228 1.7177e-06
17:32321863 T C 0.042644 6.2472e-06
17:32321992 C T 0.078947 -1.0109e-05
17:32328662 A G 0.045323 -5.4398e-06
17:32330177 T C 0.243689 -5.5760e-06
17:32335847 T G 0.063519 1.3574e-05
17:32338395 A G 0.786474 -1.8370e-05
17:32338647 A G 0.048107 2.5598e-08
17:32338784 T C 0.207855 -2.6212e-05
17:32338871 C G 1.578827 -1.3023e-06
17:32339662 T C 1.068615 1.4997e-05
17:32342235 T G 1.074106 -1.9137e-06
17:32342410 A G 0.042175 -8.3391e-06
17:32343860 A C 1.585769 -4.1460e-06
17:32344765 G A 0.025512 3.6584e-06
17:32355932 T C 0.031904 9.1745e-06
17:32356968 A G 0.247711 1.0073e-05
17:32365183 A G 0.161451 1.5378e-05
17:32371030 C T 0.029480 5.3321e-06
17:32372493 C A 0.733848 7.9825e-06
17:32392629 A G 0.021902 4.3787e-06
17:32393306 T C 0.024921 -1.5325e-05
17:32397035 C T 0.204584 -1.0206e-06
17:32400784 T C 1.792624 4.0777e-06
17:32401014 C T 0.027882 -6.3827e-07
17:32406886 A G 0.084754 -1.3125e-05
17:32417721 C T 0.280132 2.1686e-06
17:32418481 T C 0.023551 1.1568e-05
17:32424019 C A 1.310258 5.4487e-06
17:32435052 A C 1.793658 4.3729e-06
17:32445331 G T 1.975773 2.3189e-05
17:32454213 G T 0.440015 7.6218e-06
17:32454244 C T 0.030734 1.4490e-05
17:32455562 T C 0.068476 -2.0284e-06
17:32459843 G T 1.064396 -1.5626e-06
17:32461732 A G 0.026332 -1.8877e-05
17:32464154 C A 0.242050 1.2055e-06
17:32466867 T C 1.494827 -2.4309e-06
17:32474149 A G 0.226683 7.5132e-06
17:32474236 C A 0.242982 -1.3640e-07
17:32474613 A C 0.821758 -2.5262e-06
17:32481833 C T 0.041801 -9.9319e-06
17:32483237 G A 0.388906 -2.6691e-06
17:32483270 G C 0.385091 -2.5203e-06
17:32487334 G A 0.514499 -3.5669e-05
17:32487493 G A 0.046455 7.9495e-06
17:32487512 T C 0.020980 -2.1614e-06
17:32491138 A G 0.507451 1.4110e-06
17:32492249 T G 0.049036 1.8753e-06
17:32496436 C T 0.303502 2.0355e-05
17:32499907 G T 0.445968 6.2097e-06
17:32501774 A G 0.195537 -1.1267e-05
17:32501900 A G 0.023421 -4.9836e-06
17:32502391 T C 0.188384 -4.2868e-05
17:32504633 T C 0.082646 -1.6664e-05
17:32505561 A G 0.477678 1.2197e-05
17:32506449 G T 0.066320 -2.3392e-06
17:32506658 C T 0.291021 -1.8564e-05
17:32509708 G A 0.654694 -2.1269e-05
17:32518496 T C 0.029204 -2.7398e-06
17:32519710 T C 0.445693 -4.4463e-07
17:32521852 C T 0.152672 -2.1802e-06
17:32522613 A G 0.839586 -2.5903e-06
17:32523297 T C 0.040845 8.4235e-06
17:32529710 T G 0.102562 -6.5821e-06
17:32531029 C T 0.698483 -1.9042e-05
17:32534360 C T 1.632034 -4.6804e-06
17:32535921 C A 0.221124 -2.8270e-07
17:32557844 T C 0.113010 -6.2632e-06
17:32571279 G A 0.165915 4.5719e-06
17:32585861 C T 0.087930 3.1047e-06
17:32593665 G A 0.548167 1.0920e-05
17:32598942 C T 0.104038 1.4046e-05
17:32600928 T C 0.043208 1.0285e-05
17:32602965 T C 1.606335 -8.3486e-06
17:32610534 T G 0.079580 -5.2209e-06
17:32613418 A G 0.163018 1.1923e-05
17:32617674 A G 0.076153 -8.3564e-06
17:32629251 C T 0.025662 6.1795e-07
17:32632378 A G 0.061975 3.1614e-07
17:32632637 A C 0.111773 6.6901e-06
17:32639550 T C 0.053755 -3.6625e-06
17:32645129 A G 0.029609 -1.4514e-05
17:32645949 T C 0.727654 1.7882e-05
17:32647357 T A 0.042008 -1.9011e-05
17:32669021 A C 0.308935 -7.1242e-06
17:32675763 A G 0.358746 -3.4458e-05
17:32675796 A G 0.351926 -2.6940e-06
17:32678939 A G 0.037922 1.0167e-05
17:32684991 A G 1.101301 -2.5482e-05
17:32686210 G T 1.894249 -1.9842e-05
17:32686911 A G 0.042841 6.4395e-07
17:32688183 A C 1.305447 -1.5826e-05
17:32688713 A G 0.090527 2.1680e-05
17:32692036 T C 0.043654 4.0950e-07
17:32693935 G A 0.092615 -1.2146e-05
17:32695460 T C 0.040556 -9.0357e-07
17:32700797 G A 0.335777 -1.7901e-05
17:32700924 G A 0.867992 3.1188e-05
17:32702998 C T 0.202555 -1.2063e-05
17:32705994 G T 0.056903 5.5336e-06
17:32706178 A G 0.041090 5.8250e-06
17:32707967 A C 1.752938 -9.4916e-06
17:32710728 G A 0.115842 2.1795e-05
17:32712152 A C 0.185800 -2.1619e-05
17:32716989 G A 0.364009 -1.5378e-05
17:32725717 G T 1.525075 -1.9987e-05
17:32727623 G C 0.091119 -1.5122e-05
17:32735141 C A 0.124216 -1.9765e-05
17:32735169 G A 1.828272 -2.8409e-05
17:32736356 G A 0.513700 -2.1630e-05
17:32748060 A G 0.917034 -1.7488e-05
17:32748418 A G 0.104266 1.7989e-05
17:32749694 T C 0.161169 8.4299e-06
17:32752056 C T 0.266271 -1.5129e-05
17:32753024 A G 0.060231 -2.6399e-05
17:32754797 A T 0.145414 6.5467e-06
17:32755205 C T 0.064926 -7.1707e-06
17:32756492 A G 0.064372 1.5364e-05
17:32757394 A G 0.719906 4.0691e-06
17:32764752 C A 1.488952 -1.4696e-05
17:32765964 T C 0.076982 1.1854e-05
17:32767554 T C 0.322691 1.3291e-05
17:32773046 T C 0.089912 1.7037e-06
17:32776132 T C 1.759102 1.1936e-05
17:32776775 C T 0.034461 -9.2097e-06
17:32778464 C T 0.129234 -9.6162e-06
17:32778659 T C 0.053938 -2.7345e-05
17:32779063 A G 0.122659 2.4414e-05
17:32781524 A C 0.267032 -9.5316e-06
17:32784346 C T 0.462566 5.2998e-06
17:32786115 C T 0.429071 -4.3405e-05
17:32786927 G A 0.036327 -2.2252e-05
17:32790339 T C 0.069707 9.8203e-06
17:32795100 G T 0.442874 7.0381e-06
17:32796666 C T 0.168910 1.2119e-05
17:32802236 A G 1.018485 1.9435e-05
17:32802970 C T 1.929974 9.9850e-06
17:32810443 C A 0.847912 7.4511e-06
17:32810473 T C 0.270551 -5.4607e-06
17:32812675 T C 0.045231 -1.1363e-05
17:32816836 A G 0.050501 -1.4214e-05
17:32819688 A G 0.366368 -9.1071e-06
17:32821421 A G 0.044235 1.3127e-05
17:32824736 C A 0.798472 5.3884e-06
17:32825653 T C 0.263292 1.5206e-05
17:32826737 C T 0.124899 5.1643e-06
17:32827291 A G 0.358991 -3.6909e-07
17:32827399 T C 0.226333 5.6985e-07
17:32827786 G C 0.743878 -1.1243e-06
17:32829138 A C 0.083238 4.2711e-06
17:32829484 C A 0.077910 -7.8653e-06
17:32831852 A G 0.168424 -1.3591e-05
17:32831885 C T 0.559893 -9.5358e-06
17:32833531 G A 1.502555 -4.5372e-05
17:32834523 A G 0.023714 -6.2717e-06
17:32835793 G A 0.285599 2.4977e-05
17:32835986 T C 0.043759 -3.1313e-05
17:32836365 C A 0.074320 -1.2270e-06
17:32837626 T C 0.041338 -5.6240e-06
17:32840267 G A 0.395450 1.4871e-05
17:32842603 A G 1.874054 1.9774e-05
17:32843616 G T 1.643746 1.5720e-05
17:32844543 A G 0.394420 4.2305e-06
17:32847778 C T 1.034994 -5.8438e-06
17:32849827 C G 1.026012 -3.9201e-05
17:32854168 T C 0.050287 7.7168e-06
17:32862366 C T 0.558370 -9.6772e-06
17:32862852 T G 0.210973 -3.5665e-06
17:32864044 A T 0.032564 1.9906e-05
17:32866507 T G 0.044279 4.6028e-06
17:32867572 C A 0.029660 -1.5881e-06
17:32869119 C T 0.025006 -1.6919e-05
17:32869621 A G 0.031931 1.3789e-05
17:32870849 A G 1.642148 5.7472e-06
17:32886467 C A 0.583739 1.9218e-06
17:32888978 C T 0.153478 -2.0703e-05
17:32891054 A G 0.361717 -1.4627e-05
17:32893002 G A 0.617007 2.8002e-05
17:32894641 A G 0.771297 1.4451e-05
17:32903526 A G 0.689511 -2.6366e-05
17:32904586 T C 1.702635 2.7385e-06
17:32906008 G C 0.148178 -1.6975e-05
17:32907449 T C 0.045510 -1.4664e-05
17:32909859 C A 1.529182 1.7915e-05
17:32912470 A C 0.146073 -1.1869e-05
17:32912798 T C 0.036317 1.7939e-05
17:32913130 C A 1.684660 9.4777e-06
17:32913371 T A 0.029259 3.6840e-06
17:32913790 A C 0.225187 1.3186e-05
17:32914447 G A 0.271438 -1.0168e-05
17:32917274 T C 0.424230 -1.3897e-06
17:32918180 T C 1.112701 2.0409e-05
17:32919557 G C 0.938246 1.2367e-06
17:32920546 A G 1.565564 -1.4435e-09
17:32921492 G A 0.023571 1.7364e-06
17:32921902 C T 0.466279 -2.9271e-05
17:32922993 T C 1.535027 3.5938e-06
17:32923810 G T 0.788898 3.1596e-05
17:32933043 T G 1.249945 3.5069e-05
17:32936539 A G 0.132865 -1.0854e-06
17:32942495 A G 0.061125 1.0179e-05
17:32943378 T C 0.116845 -6.1652e-06
17:32946110 C T 0.128574 -1.2779e-05
17:32947489 A G 1.208498 1.2205e-05
17:32949698 T C 1.829006 2.6453e-05
17:32950262 A G 0.095137 1.8443e-06
17:32955463 A G 0.299565 2.6212e-05
17:32957114 A G 0.063451 -5.1771e-06
17:32957436 C T 0.137360 1.7894e-05
17:32962050 T C 0.063832 -5.3923e-06
17:32962064 A C 0.066626 6.9710e-06
17:32962760 A C 0.477746 -3.6099e-06
17:32963837 C T 1.309306 7.2091e-06
17:32968409 A G 0.354805 -1.0187e-05
17:32969075 A G 0.204095 1.0452e-05
17:32970223 A G 0.243743 7.1923e-06
17:32971434 T C 0.387457 -9.7926e-06
17:32971541 T C 0.845468 1.7891e-05
17:32972001 C T 0.141317 -1.4186e-05
17:32973008 C A 0.816862 6.9632e-06
17:32973141 C T 0.582832 5.0090e-06
17:32975100 T C 0.171351 8.4208e-06
17:32979788 A G 0.021630 6.5734e-06
17:32979827 A G 0.083289 -2.1885e-05
17:32980342 A C 0.828581 -2.9629e-05
17:32983157 A G 0.510313 1.0377e-05
17:32983531 A G 0.167513 -7.2820e-06
17:32984805 G A 0.251566 -1.1685e-05
17:32988923 T C 0.068285 8.4881e-06
17:32989538 C A 0.455393 -4.5066e-06
17:32989953 A G 0.563803 4.2113e-06
17:32992519 T C 0.100992 -3.2111e-05
17:32995542 A G 0.043501 2.0090e-05
17:32995652 A G 0.354381 5.3238e-06
17:32995915 C T 0.075258 -4.3989e-06
17:32997871 T C 0.029177 1.5162e-05
17:33000348 C T 1.622926 -2.2112e-05
17:33008781 C A 0.023275 -2.7115e-05
17:33009979 A C 0.106224 1.1856e-05
17:33010157 T C 0.449912 9.0873e-06
17:33011780 G A 0.861634 1.4144e-05
17:33014241 T G 0.022486 1.0189e-05
17:33024201 C T 1.828289 3.0307e-05
17:33026691 T C 0.662071 -2.3047e-05
17:33028104 A G 0.476655 7.3646e-06
17:33031637 G A 0.021116 -8.0709e-06
17:33034347 C T 0.240136 3.4704e-05
17:33036965 T C 0.167924 2.1153e-05
17:33043542 T C 0.046938 -1.7893e-05
17:33048609 T C 0.128965 1.0807e-06
17:33051477 A G 0.435952 6.0634e-06
17:33051528 C G 0.041447 1.0405e-06
17:33055555 G A 1.749147 1.1389e-05
17:33066377 T C 1.009632 -9.0823e-06
17:33067586 G A 1.471158 -2.9587e-06
17:33081016 A G 0.453125 4.1171e-06
17:33084281 A G 0.065481 8.0992e-06
17:33096928 A G 0.163555 6.7006e-06
17:33099818 T C 0.037174 1.2469e-05
17:33103536 A G 0.041002 6.3151e-06
17:33105512 T C 0.035246 4.2839e-06
17:33107590 G A 0.020732 -1.9935e-05
17:33114483 C T 1.408353 -1.3591e-05
17:33131535 A G 0.585215 4.9030e-06
17:33140642 T C 0.028406 -1.3718e-05
17:33143026 T C 0.039761 9.0898e-06
17:33147544 A G 0.176039 -1.6944e-05
17:33152587 A C 0.233296 -5.8854e-06
17:33161067 T C 0.522655 -1.6504e-05
17:33165296 T C 0.029901 -1.4011e-05
17:33165891 C T 0.036388 1.2491e-05
17:33173469 T G 0.168992 -2.7074e-05
17:33174320 G A 0.029803 -5.3878e-06
17:33186925 G A 0.746720 2.0644e-05
17:33199865 C G 0.197237 -2.2357e-05
17:33211013 A C 0.211394 -1.0914e-05
17:33215113 A C 0.029357 -7.6067e-06
17:33236989 A C 0.052816 4.9476e-07
17:33237518 G A 0.041478 -1.2603e-05
17:33240951 C T 0.048298 1.2498e-06
17:33252341 A G 0.329399 1.4107e-05
17:33283680 C T 0.644970 -1.8240e-06
17:33286664 G A 0.425807 -2.1579e-05
17:33288363 T C 1.160492 3.5664e-06
17:33288882 G T 1.961490 -7.7512e-06
17:33289046 C G 0.191784 -8.1324e-06
17:33292671 G A 0.065470 1.8598e-05
17:33294449 G A 0.094083 -6.1231e-06
17:33304429 G A 0.048917 5.2233e-06
17:33320143 G T 0.120218 -1.6249e-05
17:33324382 T C 0.908926 2.9563e-05
17:33330695 C T 0.044578 -1.6462e-05
17:33336914 G T 0.620485 4.9659e-06
17:33338403 G A 0.032764 1.4256e-05
17:33341834 C T 1.114299 2.5180e-05
17:33372221 T C 0.048832 1.8247e-06
17:33380889 T C 0.025740 -1.1526e-06
17:33382734 T C 0.926054 3.7041e-05
17:33391662 A G 0.171793 3.0587e-05
17:33399450 G C 0.042022 -9.4135e-06
17:33405683 C T 0.304359 8.2053e-05
17:33408120 A G 0.498312 -2.2020e-05
17:33411994 G A 0.188207 -9.4845e-06
17:33427599 T C 0.032710 6.9317e-06
17:33430313 C T 0.046605 -3.4637e-06
17:33430774 G A 0.046782 -7.2647e-06
17:33433487 T C 0.268936 -1.1844e-05
17:33433820 G A 0.970731 -3.0448e-05
17:33438984 G A 1.865843 4.3823e-06
17:33448818 C T 1.339557 -2.5462e-06
17:33450236 A G 0.112745 1.5479e-05
17:33450339 T G 0.049960 1.4245e-05
17:33451667 G A 0.054295 -5.7703e-06
17:33454415 A C 0.860934 1.5989e-06
17:33454559 T G 0.020457 -1.0798e-05
17:33464864 T C 1.426702 -5.1685e-06
17:33464975 A C 0.077652 -8.1146e-06
17:33473667 G T 1.470491 -2.6618e-05
17:33476001 A G 0.071185 3.4630e-05
17:33476389 A G 0.499230 2.3061e-06
17:33477242 A G 0.207083 -4.5966e-05
17:33478731 T C 0.060809 1.6730e-06
17:33482522 A G 0.258692 -2.0962e-06
17:33491164 G A 0.020936 -1.3304e-05
17:33503119 C T 0.071774 4.0543e-05
17:33504465 T C 0.418131 -1.1438e-05
17:33504716 C T 0.198995 -8.9013e-07
17:33510323 C G 0.217143 -4.2091e-05
17:33513337 A T 0.152258 1.4223e-05
17:33542076 T C 0.787797 2.8927e-05
17:33546932 C T 0.446618 -7.2463e-06
17:33548508 A G 0.097123 5.3560e-05
17:33552244 C T 0.050090 7.7324e-06
17:33552275 C T 0.082653 -1.6538e-05
17:33561071 T C 0.195633 1.1881e-05
17:33565304 A G 0.237314 -1.6279e-05
17:33565966 G A 0.203588 8.5882e-05
17:33571546 A G 0.969476 5.4980e-05
17:33572025 G C 1.897839 1.1372e-05
17:33577065 A C 1.395151 3.7470e-05
17:33578096 G A 1.215831 3.6910e-05
17:33578330 C T 0.189010 6.1929e-06
17:33582398 A G 0.024173 1.5690e-05
17:33584234 G T 1.232687 2.1101e-05
17:33592323 G C 0.047570 -8.5467e-06
17:33592591 T C 0.879133 2.7969e-05
17:33592621 T C 0.097939 7.5660e-06
17:33597344 T C 0.239715 -1.7920e-05
17:33597682 T C 1.256690 8.1408e-05
17:33598061 A G 0.223144 -5.4908e-07
17:33599505 T C 0.028715 -1.7366e-05
17:33609364 T C 0.078261 6.7106e-06
17:33611610 C G 0.255381 -2.1416e-05
17:33611899 T C 1.524202 4.9754e-05
17:33612961 C T 0.665012 3.0181e-05
17:33620038 A G 0.067439 -2.3822e-05
17:33638697 C T 0.080385 -1.0746e-05
17:33642561 T C 0.097140 -4.0503e-05
17:33649705 T G 0.496881 1.5801e-05
17:33660117 G T 0.040492 3.9704e-05
17:33664441 G A 0.468791 -2.0437e-05
17:33664818 A G 0.200426 -1.8049e-05
17:33666278 C T 0.319080 9.6741e-06
17:33667531 T C 0.044755 4.4983e-05
17:33674594 T C 0.053996 -5.9588e-06
17:33678827 G A 0.309088 1.8401e-05
17:33679943 T C 0.031941 3.7102e-05
17:33680507 T G 0.041933 -7.8209e-06
17:33680508 T C 0.031414 3.7527e-05
17:33682734 T C 0.048988 -1.8852e-05
17:33687416 T C 0.445557 -1.0038e-05
17:33689926 C T 1.925823 4.1594e-05
17:33690466 A C 1.078254 2.0065e-05
17:33690619 T G 0.345167 -8.3871e-08
17:33691903 T G 0.383211 1.0792e-05
17:33692726 G A 0.037758 7.4711e-06
17:33700578 C T 0.881479 -3.9597e-06
17:33701490 C T 0.254388 1.9712e-06
17:33702115 C T 0.067347 -1.3684e-05
17:33703494 A C 0.052296 1.7305e-05
17:33704936 T G 0.117161 6.6502e-06
17:33718077 T G 0.951682 -2.3828e-06
17:33718840 A G 0.218823 1.1080e-05
17:33719031 A C 0.096358 4.5742e-05
17:33720825 C A 1.398225 1.1220e-06
17:33729123 C A 0.125943 2.7899e-06
17:33734417 T C 1.105738 4.5187e-06
17:33736730 T C 0.195721 1.2422e-05
17:33740076 T C 0.539752 7.1913e-06
17:33740344 G A 0.021480 1.4152e-05
17:33749546 G A 1.201025 6.0506e-06
17:33749919 C A 1.003685 -6.0132e-06
17:33753680 C T 0.990521 -1.3846e-05
17:33754216 A G 0.028079 4.8809e-07
17:33756168 A G 0.170620 1.3580e-05
17:33759458 G C 0.150507 1.4337e-05
17:33760166 T C 0.193049 2.4154e-05
17:33763678 G A 0.563459 -1.7091e-05
17:33766040 T G 0.022150 3.1606e-05
17:33766947 C T 0.730622 -7.9245e-06
17:33769862 T C 0.522192 8.8477e-06
17:33771996 A G 0.080406 -2.9662e-05
17:33772550 T C 0.171358 7.5693e-06
17:33772658 T G 0.184168 4.1111e-05
17:33772689 C T 0.208953 2.6086e-05
17:33786177 C T 0.023656 -8.5181e-06
17:33787357 C G 0.836611 2.7639e-06
17:33790746 C G 0.070631 5.1402e-06
17:33792549 A G 0.280887 2.0662e-05
17:33795698 T C 0.658705 -2.1883e-05
17:33802156 G T 0.286289 2.0420e-05
17:33803132 C G 0.024744 2.4512e-06
17:33805150 C T 1.331704 1.0155e-05
17:33805956 G A 0.162144 3.6497e-05
17:33806332 T C 0.274488 2.5963e-05
17:33806546 A G 0.079933 -2.0121e-05
17:33806863 A G 0.867002 -3.5884e-05
17:33807250 A T 1.340033 8.9032e-06
17:33810711 G A 0.124770 -2.3212e-06
17:33811201 T C 0.043511 -2.3717e-05
17:33813786 C T 0.059058 -2.1333e-05
17:33814758 C T 0.163232 3.9420e-05
17:33816226 C G 0.650485 -1.4526e-05
17:33817496 T G 0.059351 1.3129e-05
17:33817525 C T 1.961868 -1.7646e-05
17:33817688 T C 0.230913 1.6990e-05
17:33818305 T C 0.080936 -2.1677e-05
17:33826720 A G 1.095719 -7.4189e-06
17:33827134 G A 0.202827 1.6540e-05
17:33840760 A G 0.389477 1.4599e-05
17:33843512 G T 1.555096 1.0577e-05
17:33847808 T C 1.817215 1.7613e-05
17:33857104 G A 0.063233 -6.5916e-06
17:33860226 T C 1.338636 -6.3704e-06
17:33861639 A G 0.040155 2.9382e-05
17:33863401 C T 0.079348 -3.5917e-06
17:33864632 G A 0.435147 7.4297e-06
17:33864707 C A 0.515688 5.9092e-06
17:33867117 A G 0.074415 -2.7249e-05
17:33873501 T C 0.539072 -2.8460e-05
17:33875688 A T 0.048345 4.1991e-05
17:33880305 C T 0.076469 -1.6176e-05
17:33881017 C T 0.042029 -9.9586e-06
17:33881718 A G 1.227785 1.1409e-05
17:33884804 C T 0.345470 -2.9265e-05
17:33885647 G A 0.049090 3.7321e-06
17:33885736 G A 1.031455 2.9291e-05
17:33896845 A G 0.040771 -5.8585e-06
17:33921338 C T 0.174034 -3.0206e-05
17:33941120 T C 0.177522 -2.5656e-06
17:33944055 G C 0.347717 -2.7073e-05
17:33945432 T C 0.049301 2.7947e-06
17:33946581 A G 1.662493 2.0910e-05
17:33953109 A G 0.060350 -1.7562e-05
17:33954561 G A 0.044997 1.9196e-05
17:33959837 A G 0.081654 -2.9954e-05
17:33962009 T C 0.033468 1.5371e-05
17:33968102 G A 0.041495 -7.5198e-06
17:33973311 A G 1.309166 4.4941e-05
17:33983991 G A 0.083207 6.1630e-06
17:33989695 G A 0.186966 3.2493e-05
17:33996558 A G 0.048029 6.3295e-06
17:34001896 A G 0.048866 8.1195e-06
17:34010834 T C 0.067769 1.1215e-06
17:34011303 C G 0.058297 3.4969e-05
17:34016101 T G 0.030180 9.3198e-06
17:34024584 T C 0.999731 1.7938e-05
17:34027653 C T 0.030187 6.0912e-06
17:34042403 T C 0.044327 5.1237e-06
17:34046034 G A 0.047720 3.3275e-05
17:34057899 C A 1.725165 -2.2524e-05
17:34060481 A G 0.209551 -2.1025e-05
17:34061659 C A 0.607497 -1.4998e-05
17:34065695 T C 0.057443 1.7532e-06
17:34066871 A G 0.151499 -1.6111e-05
17:34067786 C G 0.049396 5.6818e-06
17:34069578 T C 0.046098 2.4616e-06
17:34072555 A G 0.470464 -8.4948e-06
17:34077232 A G 0.302271 7.5106e-06
17:34083465 A G 0.163695 -9.7090e-06
17:34085967 C A 0.350372 -4.4975e-06
17:34086113 G T 0.067537 9.5462e-06
17:34088656 T C 0.039826 2.4148e-06
17:34091078 G C 0.356478 -3.5908e-06
17:34092703 A C 0.042637 3.1443e-05
17:34093681 A G 0.054676 -1.9088e-06
17:34093726 A G 0.042226 -8.1652e-06
17:34097653 T C 0.283627 -2.6089e-05
17:34100327 A G 0.091489 5.4563e-06
17:34106368 C T 0.047288 -1.0217e-05
17:34125831 T C 0.073742 8.5857e-06
17:34131998 G A 0.105041 -2.6702e-06
17:34134560 A G 0.297036 -2.0138e-05
17:34134958 C T 0.343232 -4.3067e-06
17:34139854 A G 0.128421 3.5642e-05
17:34144511 A G 0.020402 -1.9557e-05
17:34146026 C T 0.050899 -1.5350e-05
17:34147598 A G 0.034501 1.6168e-05
17:34160031 T C 0.031554 -6.5777e-06
17:34161281 A G 0.094648 -2.4128e-07
17:34163387 C G 0.362601 -2.6651e-06
17:34169497 G A 0.022388 3.4934e-06
17:34171452 A G 0.045129 9.7387e-06
17:34171590 G A 0.218527 1.3523e-06
17:34177193 T C 0.202147 3.6023e-06
17:34182341 A G 0.256887 -1.0204e-06
17:34195180 C A 0.039156 1.7306e-05
17:34195739 C T 0.054370 -4.2422e-06
17:34204684 A G 0.047054 -1.0394e-05
17:34204807 G A 0.105588 -2.3215e-06
17:34207486 G A 0.054526 3.9818e-05
17:34211460 C T 0.242088 -7.0621e-06
17:34223283 T C 0.067265 -1.5011e-05
17:34252537 C A 0.297695 -2.8788e-06
17:34253191 C G 0.349587 -2.6814e-06
17:34257637 C T 0.054744 -5.7714e-07
17:34261018 A G 0.059827 4.5049e-07
17:34261831 G A 0.294244 -3.7572e-06
17:34264046 T C 0.029718 2.0067e-05
17:34264124 T C 0.303710 -5.6837e-06
17:34267597 A G 0.443602 -3.0845e-05
17:34269842 G T 0.223664 -1.0146e-06
17:34273986 G A 0.339880 -4.6577e-06
17:34274213 G A 0.349594 -1.6835e-06
17:34277959 A C 0.053778 2.6476e-06
17:34286028 T C 1.777777 9.1187e-06
17:34286521 C T 0.084339 -1.5615e-06
17:34287081 G A 1.817766 1.0152e-06
17:34292844 A G 0.077604 1.6969e-05
17:34296054 T C 0.096987 -2.8931e-05
17:34296059 A G 1.676755 -1.4852e-05
17:34300666 G A 0.027263 4.0783e-06
17:34301095 A G 1.521492 -3.9622e-05
17:34304680 T C 0.039329 1.4193e-06
17:34305525 A G 1.431403 -4.1079e-05
17:34308682 T C 0.058215 1.4730e-05
17:34309051 C A 1.595720 -1.7319e-05
17:34310490 C T 0.229886 1.9563e-05
17:34311387 C T 0.101291 1.3201e-05
17:34312581 A G 0.106561 -8.7621e-06
17:34313674 A G 0.064002 5.4580e-07
17:34315633 G A 0.171470 -1.0250e-05
17:34319064 T C 0.108312 1.3836e-05
17:34319442 C T 0.403943 2.9432e-05
17:34324928 C T 0.216994 9.5003e-06
17:34325532 C T 1.090265 1.7802e-05
17:34327923 T G 1.848021 -1.9476e-05
17:34328461 G A 1.921066 -1.5796e-05
17:34333721 A C 0.045989 3.0373e-06
17:34336836 A G 1.871687 -1.2253e-05
17:34340284 T C 1.633778 -1.9436e-05
17:34340325 T C 0.031122 -1.8480e-06
17:34340834 A G 0.097245 -1.1628e-05
17:34345223 A C 1.638340 -2.5256e-05
17:34352666 A G 1.077339 -1.6797e-06
17:34354803 G A 1.006402 -1.2623e-06
17:34355568 A G 1.719283 -1.8833e-05
17:34359771 A G 0.601007 2.9412e-06
17:34360838 C T 0.977670 8.9138e-06
17:34363701 T C 0.037490 3.8273e-09
17:34364758 G T 1.055648 6.4997e-06
17:34374462 C T 0.847440 7.3970e-06
17:34374696 C T 0.217514 3.8884e-06
17:34375940 C G 0.023731 1.2293e-05
17:34385160 G C 0.081820 -6.6039e-06
17:34385567 A G 0.095742 -6.2863e-06
17:34393296 G A 1.039656 3.1984e-05
17:34398679 C T 0.021837 -2.7474e-06
17:34402156 G A 0.055907 6.1085e-06
17:34402939 A G 0.623684 -6.8869e-06
17:34405314 T C 1.151731 1.2095e-05
17:34405675 G A 0.530818 -5.2491e-06
17:34406906 A G 0.598019 1.9892e-05
17:34422135 A G 0.731288 -9.2535e-06
17:34425574 T G 0.459489 8.1110e-06
17:34430828 A G 0.259940 -1.2816e-05
17:34432403 A C 0.479579 7.3685e-06
17:34434181 G C 0.078991 1.0737e-05
17:34434535 A G 0.097167 1.9698e-05
17:34434892 T G 1.509453 -1.8805e-06
17:34444869 C T 0.023996 5.6869e-06
17:34816186 T C 0.105632 -2.2219e-05
17:34817693 A G 0.043722 1.5819e-05
17:34819136 C A 0.211700 1.8156e-06
17:34819191 T C 1.430278 -4.9725e-05
17:34820303 T C 0.190101 -2.0333e-05
17:34821230 C T 0.060085 5.9172e-06
17:34823747 G A 0.050909 1.0872e-05
17:34831963 A G 0.959556 -3.1327e-05
17:34833820 A G 0.052639 -9.5496e-06
17:34834400 T C 0.105364 -1.3302e-06
17:34850473 C T 0.021089 -1.6233e-06
17:34854280 A G 0.818871 -3.6482e-05
17:34859111 T C 0.078019 -6.5140e-06
17:34866915 G A 1.054465 -8.2124e-05
17:34871394 T C 0.035736 4.9042e-06
17:34871721 C T 0.091741 -1.8754e-05
17:34876195 A T 1.036181 4.2062e-05
17:34883848 T C 0.114044 8.1880e-06
17:34884029 C T 0.067313 -9.7615e-06
17:34891080 G T 0.106442 -1.6982e-05
17:34893326 G A 0.093244 -1.5556e-05
17:34904985 C A 0.825538 -3.2755e-05
17:34908041 C A 0.053707 1.3172e-05
17:34914714 T C 0.063046 -1.4212e-05
17:34914787 C T 0.817035 -3.0985e-05
17:34924934 C T 0.110392 5.7177e-06
17:34934080 T C 0.092856 -3.8255e-07
17:34935258 C G 0.035729 6.0818e-06
17:34949598 C T 0.894395 -3.7113e-05
17:34951204 A G 1.048475 -6.6356e-05
17:34951458 A T 0.024503 -5.8138e-06
17:34955034 G A 1.752914 -3.9392e-05
17:34958598 C G 0.087120 -7.3037e-06
17:34965999 T C 1.219697 -3.7979e-07
17:34967803 T C 0.102290 7.9014e-06
17:34974689 C T 1.906709 -1.8402e-06
17:34976664 G T 0.057063 2.5141e-05
17:34979848 G A 0.457120 1.5004e-07
17:34985674 G C 1.792145 -1.0854e-05
17:34986640 G A 1.339238 2.4421e-05
17:34990589 C G 0.250489 -1.2341e-05
17:34991417 T C 0.063787 -2.2992e-05
17:34991638 G A 0.059674 6.8814e-06
17:34994977 A G 0.644406 -3.5732e-05
17:34999067 T C 0.067860 3.1804e-05
17:34999185 T G 0.954208 1.4575e-05
17:35001550 T C 0.060687 1.8287e-05
17:35002306 A G 0.730231 2.2830e-05
17:35002346 A G 0.059381 7.2153e-06
17:35002528 A G 0.927543 -1.2533e-05
17:35009830 G T 0.109933 -3.3685e-06
17:35009883 G A 0.363818 -5.9121e-06
17:35010976 C T 1.217643 -1.7711e-05
17:35012096 A C 0.117970 6.0416e-07
17:35014142 G A 0.411464 7.0838e-06
17:35014385 A G 1.916303 1.0381e-05
17:35015953 T C 0.218428 -9.3300e-08
17:35017235 G A 0.041328 2.9007e-05
17:35017494 C T 0.237753 2.7914e-05
17:35019479 G A 0.034257 1.5345e-05
17:35020061 C T 0.131600 1.3403e-05
17:35020814 C T 1.652055 8.4599e-06
17:35021190 G A 1.797143 -3.6526e-06
17:35021191 C T 0.126844 -1.3984e-05
17:35022714 C G 0.067915 2.2180e-05
17:35023713 C T 0.111011 5.1794e-07
17:35031059 C T 1.368085 -3.9559e-05
17:35034943 G A 0.103837 1.2788e-05
17:35035406 T C 0.092655 -1.6829e-05
17:35035551 G A 0.503480 1.6403e-05
17:35035884 T C 0.471946 5.8185e-05
17:35039559 T G 0.388946 3.2769e-05
17:35039867 A G 0.293673 4.6827e-06
17:35041718 G C 0.728201 7.5894e-06
17:35043659 A G 0.071121 -2.2148e-05
17:35048367 C T 0.797666 -1.6471e-05
17:35051979 A G 0.374518 1.8425e-05
17:35062707 T C 1.405388 4.0519e-05
17:35063138 T C 0.040645 1.6236e-05
17:35064809 A G 0.044983 5.4516e-06
17:35069385 A G 1.003488 7.5608e-06
17:35071109 C T 0.053187 -2.3992e-06
17:35080172 C T 1.006402 5.0486e-06
17:35082453 T C 0.231191 8.4928e-07
17:35088133 A G 0.266230 7.2657e-06
17:35088881 A G 0.968990 -1.9508e-07
17:35089764 A G 1.259702 5.8270e-06
17:35100702 C T 0.292769 7.3859e-06
17:35109864 G A 0.646687 8.9847e-06
17:35109963 G A 0.816413 -5.0197e-06
17:35117132 T C 0.048131 9.8215e-06
17:35120930 C T 0.525439 -4.4865e-06
17:35122455 A C 0.054713 2.8076e-05
17:35123481 C T 1.432070 3.5851e-05
17:35126152 A G 0.892317 -3.5347e-06
17:35126446 T C 0.036103 4.1674e-06
17:35129075 T C 0.075224 1.8477e-05
17:35129336 A G 0.845165 1.5532e-05
17:35129493 T C 0.079505 2.4667e-06
17:35143371 A G 0.077873 -3.0696e-06
17:35145342 C T 0.621828 8.4160e-06
17:35147345 C T 1.508430 2.0075e-05
17:35149363 T G 0.086988 2.9484e-06
17:35160465 T C 0.069846 -1.1267e-05
17:35161748 G T 1.338412 2.3810e-06
17:35162181 A G 0.047302 7.8541e-06
17:35162793 T C 0.047064 -1.6996e-05
17:35171886 A G 0.103382 -2.8817e-06
17:35178796 A G 0.054356 1.1036e-05
17:35181835 G A 0.134521 -9.2525e-06
17:35182024 C T 0.392122 3.8516e-06
17:35183451 C T 0.053792 -9.2219e-06
17:35184054 T C 0.201657 2.3275e-05
17:35184153 C G 0.800257 3.0671e-06
17:35184825 C A 0.185239 -1.7824e-05
17:35185387 A G 0.027467 5.1441e-06
17:35188510 T C 0.061309 -2.8819e-06
17:35189091 A G 0.142660 -1.6576e-05
17:35190772 A G 0.268865 9.7369e-06
17:35192403 C T 0.563238 -1.5538e-05
17:35198674 T C 0.094484 -4.0146e-06
17:35198789 C T 0.200661 -4.6605e-07
17:35200553 C T 1.327831 -7.3651e-06
17:35201776 A C 0.147450 -2.7348e-06
17:35206946 A G 0.027583 -8.1579e-06
17:35208603 A C 0.059320 1.2025e-05
17:35208813 T G 0.575282 -5.0997e-05
17:35209231 T C 0.028348 1.8611e-05
17:35213687 A G 0.568365 -3.4511e-05
17:35215045 T C 0.240612 3.5340e-05
17:35216919 A G 0.720684 -2.6377e-05
17:35217641 A G 0.195578 -1.1864e-05
17:35217672 T C 0.091442 1.6666e-05
17:35221374 A G 0.084326 1.4295e-05
17:35221897 C T 0.188231 -4.0645e-06
17:35225476 G A 0.087185 2.0591e-05
17:35226171 T C 0.063118 4.5159e-06
17:35229152 A G 0.481357 -2.1244e-05
17:35229248 G A 1.680498 1.1799e-06
17:35230922 C T 1.106659 -1.9284e-05
17:35237981 G A 0.483502 -2.2144e-05
17:35240967 T C 0.223054 -2.6688e-05
17:35243896 C T 1.060252 2.9849e-06
17:35245788 A G 0.034620 -2.6629e-06
17:35245917 T C 0.021983 1.0005e-05
17:35246156 T C 0.051137 -2.9081e-06
17:35250306 A G 1.534316 -8.0524e-06
17:35252590 A G 1.142847 1.2480e-05
17:35257728 A G 0.123465 4.7100e-06
17:35259093 T G 0.444224 1.0896e-06
17:35259440 C T 0.236179 2.5638e-06
17:35259685 C T 0.344623 -2.3421e-05
17:35263956 G A 0.810970 5.2574e-06
17:35269374 C G 0.067299 2.6891e-05
17:35269883 T C 1.125831 -1.8487e-05
17:35271377 C G 0.350756 2.8424e-07
17:35272400 G A 0.109607 -1.8417e-05
17:35272788 C T 1.493528 -3.8643e-05
17:35276321 A G 0.065967 -7.9103e-06
17:35276344 A G 0.055594 -9.7639e-06
17:35278028 G C 0.059908 1.7588e-05
17:35281526 A G 1.335311 -2.9455e-05
17:35282364 T C 1.045724 -1.0033e-05
17:35286563 A G 0.090993 1.4302e-05
17:35288368 A G 0.048019 -1.3135e-05
17:35288713 A G 1.199491 1.7835e-05
17:35290493 C T 0.213257 -5.6584e-05
17:35290548 T C 0.067435 -4.5248e-06
17:35293059 C A 0.052235 -1.3115e-05
17:35293520 A G 0.141613 -7.6388e-07
17:35297249 T C 0.084564 -1.0839e-05
17:35304863 G A 0.140011 -4.8621e-05
17:35305790 A G 0.160325 -4.0368e-05
17:35308301 G A 0.039278 1.1407e-06
17:35308596 G A 0.050566 8.2555e-06
17:35309514 G C 0.034229 2.5178e-05
17:35309726 C G 0.118008 -1.2076e-05
17:35309758 G T 0.040363 -9.4123e-06
17:35312516 G A 0.076156 2.1902e-05
17:35333207 G A 0.319495 5.7067e-07
17:35337910 G A 0.045653 -3.3258e-05
17:35346122 A G 0.040519 1.2053e-05
17:35346641 C T 0.619244 -1.2914e-05
17:35349338 G A 0.039268 -6.7746e-06
17:35376063 T C 0.026325 -7.5640e-06
17:35376954 A G 0.383272 1.3456e-05
17:35395129 T C 0.025784 -2.9754e-05
17:35396286 G A 0.334770 3.6747e-06
17:35414006 T C 0.239388 -3.6831e-06
17:35421163 C A 1.148606 7.6176e-06
17:35428714 G A 1.442514 -6.9809e-06
17:35443538 T C 0.051416 -1.7591e-06
17:35443984 T C 0.035783 1.5647e-05
17:35447127 C G 0.128347 -1.2643e-06
17:35447313 G A 0.449395 1.4612e-05
17:35465618 T C 0.061890 -1.4250e-05
17:35471186 T C 0.057372 1.4837e-05
17:35476626 G A 0.255966 -1.0024e-05
17:35481049 T C 0.031676 7.8125e-06
17:35483943 C A 0.039356 1.8047e-05
17:35488423 T C 1.746475 -2.3582e-05
17:35489362 T C 0.323544 5.6195e-06
17:35494511 C T 1.287537 -1.0443e-06
17:35519602 A C 0.074511 -2.9953e-06
17:35525090 T C 0.056995 1.5728e-05
17:35532433 C T 1.590213 -4.2709e-06
17:35544133 C T 0.027423 1.6313e-05
17:35546465 T C 0.066375 8.2122e-06
17:35550949 T C 0.075493 -1.3930e-05
17:35557289 T C 1.071148 -2.5050e-05
17:35565143 C T 0.096987 1.1817e-05
17:35569330 G A 0.038741 -1.8684e-05
17:35573686 C A 0.159122 -6.2285e-06
17:35573874 G A 0.055764 1.7020e-05
17:35580205 A G 0.222743 -2.6121e-05
17:35583137 A G 0.117314 1.6067e-05
17:35586650 A G 1.607871 -2.1747e-06
17:35589505 C G 0.025696 8.6716e-06
17:35589547 T C 0.049311 1.1964e-05
17:35592695 T C 0.033169 1.8434e-05
17:35595368 C T 0.409318 7.2059e-06
17:35596097 C T 0.086219 -1.1118e-05
17:35608558 A G 0.254936 -4.7911e-06
17:35609866 T C 0.241867 -1.2220e-05
17:35619235 G A 0.313906 -1.4931e-05
17:35627330 C T 1.590447 -6.0420e-06
17:35630474 C T 0.030541 1.5572e-05
17:35630997 C T 0.246453 -1.5020e-05
17:35631252 T C 0.047805 -1.5065e-05
17:35632584 C T 1.344048 3.0357e-06
17:35632979 A C 1.604250 -6.2733e-08
17:35668502 A G 0.053360 1.1818e-05
17:35669313 A T 0.178011 3.5474e-05
17:35684460 T A 0.077417 1.4301e-05
17:35696804 A G 1.586313 -8.3025e-06
17:35731855 C G 1.300058 -2.2986e-05
17:35733466 C T 0.113098 -7.8412e-06
17:35735111 C T 0.050164 6.5404e-06
17:35743010 G C 0.374375 1.4233e-06
17:35750377 A G 1.725815 -3.6021e-06
17:35754502 T C 0.053850 6.3998e-08
17:35759862 G A 0.265676 -2.0031e-05
17:35766475 G A 0.723533 -2.1132e-05
17:35767502 A G 0.088725 6.5826e-06
17:35770649 G A 0.078631 6.0235e-06
17:35788255 A G 0.131488 -6.0188e-06
17:35794104 C G 0.116145 -1.4580e-06
17:35798479 C T 0.151945 -1.3804e-05
17:35799942 C A 0.035056 -6.4329e-06
17:35806991 A G 0.299076 1.4014e-05
17:35824396 T C 0.799631 1.1245e-05
17:35825367 T C 1.960304 3.7407e-05
17:35837865 A G 0.100115 1.9858e-05
17:35844246 C T 0.044106 -1.8299e-06
17:35846178 C T 0.020729 -9.3834e-06
17:35848211 C G 0.096065 -1.2579e-05
17:35848255 A C 1.273679 2.3591e-05
17:35850553 T C 0.507495 -1.3835e-06
17:35851177 C A 1.281927 2.0280e-05
17:35852723 G A 0.053044 -3.4720e-06
17:35866985 C T 0.244716 2.0891e-05
17:35873324 C T 0.239178 1.9923e-05
17:35874829 T C 0.036599 -1.9979e-05
17:35875533 C G 0.027345 1.6153e-05
17:35877634 T C 0.076030 3.2805e-06
17:35879970 C T 0.055737 -1.7641e-05
17:35896402 T C 0.375174 2.5810e-05
17:35898342 T G 0.494263 1.0957e-05
17:35899141 A T 1.160220 3.3960e-05
17:35900290 A G 0.174679 1.7494e-05
17:35903764 C T 0.092856 -5.8317e-06
17:35911014 G A 0.088154 6.1121e-06
17:35912440 G A 0.020375 8.5109e-06
17:35913589 T C 0.034216 1.2767e-05
17:35922443 T G 1.636049 -2.1803e-05
17:35937637 C T 0.358933 1.7833e-05
17:35956391 C G 0.359739 1.8381e-05
17:35974255 A G 0.048138 2.3643e-05
17:35981285 G A 0.030775 -1.0007e-05
17:35984410 C T 1.607688 -2.0638e-05
17:35986659 T C 0.346211 2.3095e-05
17:35999301 T C 0.159938 1.7838e-05
17:36000607 C T 0.345827 2.5077e-05
17:36003063 T C 0.360153 1.4162e-05
17:36003420 C G 0.078346 -2.3191e-05
17:36003551 A G 0.092241 -6.9841e-06
17:36022817 G A 0.484560 -6.2935e-06
17:36026335 T C 1.237131 5.7285e-06
17:36026401 A C 0.832572 -2.4105e-05
17:36028882 T C 0.047978 2.1484e-05
17:36029661 A G 0.058059 -7.8263e-06
17:36032844 A G 0.917609 7.1863e-07
17:36034423 G A 1.144302 1.1143e-05
17:36037542 A G 0.499930 -1.4789e-05
17:36041312 G A 0.086896 3.6718e-07
17:36042145 T C 0.658467 -2.3459e-06
17:36042232 C T 0.224684 4.1647e-07
17:36043734 G A 0.089215 -5.4141e-06
17:36044701 T C 0.079467 1.7487e-05
17:36045807 C T 0.983565 1.4623e-05
17:36046931 T G 1.213577 6.0373e-06
17:36048823 G A 0.910143 5.0153e-06
17:36049552 C T 0.674005 -3.0874e-06
17:36050782 A G 0.040879 1.0693e-05
17:36051372 T C 1.753839 4.1452e-06
17:36059377 G A 0.562892 -4.5194e-06
17:36060105 G A 1.526384 -1.8187e-05
17:36064088 C G 0.104375 -1.4883e-05
17:36064268 A G 0.022432 -9.7473e-06
17:36064897 G A 0.274655 -1.5599e-06
17:36067959 G A 0.417352 -1.6122e-06
17:36068728 T C 1.351705 -1.6605e-05
17:36071034 G T 0.376857 -3.2000e-05
17:36071652 G A 0.166330 -1.3252e-05
17:36073320 A C 0.257407 1.5838e-06
17:36076011 G A 1.665927 2.8573e-05
17:36077099 A G 0.434215 1.9171e-05
17:36080369 G A 0.026542 5.3621e-06
17:36080810 A G 1.518466 -1.8897e-05
17:36082771 A G 0.075014 5.0024e-06
17:36083710 C A 0.232106 -9.2163e-06
17:36084202 C T 0.887041 8.2780e-06
17:36084227 T C 0.223804 -1.3654e-06
17:36085591 A G 0.204608 -2.9982e-06
17:36089282 C T 0.276399 1.9357e-05
17:36090702 A G 0.143054 -1.1316e-05
17:36090885 A G 1.182489 -1.4660e-05
17:36091256 G C 0.245233 -2.0757e-05
17:36093022 G A 1.255701 -2.0008e-05
17:36098040 A G 1.035831 6.5738e-06
17:36101156 C T 1.204108 -4.5451e-06
17:36101633 T G 0.812989 -5.9286e-06
17:36103727 A G 0.060707 -7.2404e-07
17:36105858 T C 0.176308 1.5601e-05
17:36107092 A G 0.086294 6.3346e-05
17:36108367 C T 0.421333 2.9557e-06
17:36111154 C G 0.068935 -3.6545e-06
17:36111410 C A 0.037928 -2.2335e-05
17:36111774 T C 0.070264 6.4210e-05
17:36115103 G A 0.202150 -1.7514e-05
17:36116306 A G 0.076642 8.0197e-06
17:36120051 T C 0.028892 1.1587e-05
17:36120226 G A 0.039611 1.8278e-06
17:36122952 G A 0.199046 -7.9410e-06
17:36124082 G A 1.228516 -1.8453e-06
17:36129493 G C 0.935216 7.2264e-08
17:36131333 T C 0.175070 -1.1798e-05
17:36131437 T C 0.723217 2.9662e-05
17:36132131 C T 0.184352 -1.7559e-05
17:36134612 T C 0.099744 6.3082e-06
17:36136180 C T 0.146787 -3.5350e-06
17:36138334 A G 0.423937 1.2444e-05
17:36139313 T C 1.025026 1.0157e-05
17:36147547 G T 0.023160 -5.7863e-06
17:36151146 A G 0.251447 1.1143e-05
17:36157849 A C 0.058045 1.1796e-06
17:36159666 T C 0.163028 -8.3629e-06
17:36160101 A G 0.676629 1.4649e-05
17:36162124 G A 0.089225 -1.1079e-05
17:36170256 G A 1.489034 6.9120e-07
17:36174806 C A 0.077989 -1.9985e-05
17:36175376 A C 0.135561 1.0508e-05
17:36180401 G A 1.244491 1.1702e-05
17:36181619 C T 1.449389 1.3211e-05
17:36183401 C T 0.037514 7.9180e-06
17:36184397 G A 0.072749 1.8901e-06
17:36185998 T C 0.281257 -3.4983e-06
17:36190732 T C 0.070070 3.7727e-06
17:36200112 C T 0.135694 -2.0277e-05
17:36203084 G A 0.054040 2.1183e-05
17:36204801 C T 0.127742 -8.0336e-06
17:36205713 A G 0.086604 -2.5652e-06
17:36206306 T C 0.132624 -9.9766e-06
17:36206318 G A 1.688954 -2.5333e-05
17:36210152 T C 1.482493 -1.3140e-05
17:36210949 T C 0.114724 -5.2478e-06
17:36228819 T C 0.150493 2.8308e-06
17:36239339 G A 1.955986 1.1266e-07
17:36249430 G A 1.546620 -2.9814e-05
17:36249489 T G 1.423659 -2.2970e-05
17:36411405 A C 0.269348 -6.7233e-06
17:36417877 C A 0.119759 -2.7459e-06
17:36422353 A G 0.086260 -9.5036e-07
17:36439266 T C 0.102712 -5.4961e-06
17:36445446 T C 0.099424 -5.9689e-06
17:36453208 C T 0.248867 -1.3687e-05
17:36477193 T C 0.032866 -6.1224e-06
17:36478450 T G 0.096864 -4.6141e-06
17:36480543 A C 0.096949 -1.3673e-05
17:36480609 C T 0.149222 -9.9031e-06
17:36483522 T G 0.047445 1.1224e-06
17:36484067 A G 0.052299 1.2973e-05
17:36485998 G A 0.023234 -1.9331e-05
17:36486004 C T 0.096725 -1.0677e-05
17:36487543 T C 0.029412 -2.2223e-05
17:36490105 A G 0.040274 5.1048e-06
17:36491258 A C 0.030782 -4.7914e-06
17:36491311 A C 0.070189 1.3714e-05
17:36493586 T A 0.039251 4.2877e-06
17:36493751 A C 0.078621 -9.0575e-07
17:36495719 C T 0.242873 -1.5954e-05
17:36505284 C G 0.224507 -2.6944e-05
17:36510746 T C 0.113224 -7.3687e-06
17:36512762 A G 0.102991 -4.6085e-06
17:36516801 A G 0.336868 -2.4383e-05
17:36532206 C A 0.063740 1.0121e-06
17:36541631 T C 0.063747 -2.8153e-05
17:36549012 C T 1.665740 2.7532e-05
17:36549243 T C 0.059198 1.9762e-05
17:36552190 G A 0.081280 1.0137e-05
17:36556500 A G 0.025961 6.0673e-06
17:36560319 A G 0.111225 -4.7424e-06
17:36568481 A G 0.080093 8.5954e-06
17:36569953 C T 0.341618 7.8777e-06
17:36570042 G A 0.038391 4.5400e-05
17:36576867 T C 0.217140 -1.2084e-05
17:36577210 T C 0.390181 -3.7639e-05
17:36577435 C T 1.860029 -8.8163e-06
17:36580427 T C 0.026835 1.2426e-05
17:36581033 C T 0.119963 5.7694e-06
17:36581699 T C 0.874509 -5.8809e-06
17:36581784 T C 0.278864 7.2322e-06
17:36586475 C T 0.517494 -9.9378e-06
17:36586853 A G 0.773330 4.5501e-05
17:36590115 A G 0.123502 -1.6143e-06
17:36592405 T C 0.618805 -2.4443e-06
17:36593981 G T 0.544927 1.4259e-05
17:36597171 T C 0.181071 1.0249e-05
17:36597741 C A 0.054047 -2.8067e-06
17:36610869 C A 1.796718 -3.7766e-06
17:36613608 G T 0.513999 5.8697e-06
17:36614485 T C 0.021300 -1.6189e-05
17:36620303 T C 0.202745 2.5707e-05
17:36620469 T C 0.129754 6.6640e-06
17:36623602 G A 0.482788 -7.9889e-06
17:36631978 A G 0.041121 4.4420e-06
17:36636318 A G 0.233150 -8.5976e-07
17:36639644 T C 0.670442 8.1776e-06
17:36648503 G A 1.481337 -2.0203e-05
17:36654447 G C 0.156273 6.4110e-06
17:36662884 G C 0.438625 8.0243e-06
17:36668103 A G 0.154971 -9.0982e-06
17:36669125 G A 0.073820 2.8504e-05
17:36669929 G A 1.644634 -9.5969e-07
17:36689019 C T 0.122679 -7.2274e-06
17:36689220 G A 0.306565 -8.1708e-06
17:36689232 G A 0.198995 -1.5416e-06
17:36690694 T C 0.157602 -1.9756e-07
17:36693071 A G 0.105218 -1.2632e-05
17:36704829 A G 0.250914 -1.2627e-06
17:36706177 G A 0.404117 -1.2872e-05
17:36708225 T C 0.077846 2.5913e-05
17:36717383 A G 0.118647 -2.2246e-05
17:36721517 C T 0.143755 -1.2417e-05
17:36722932 A G 0.041682 4.4508e-05
17:36740608 C T 0.139066 8.1876e-06
17:36741972 T C 0.031231 3.6204e-06
17:36744673 G A 0.449287 9.8771e-06
17:36745605 A G 0.287962 6.3133e-06
17:36748710 A C 0.094811 -2.1718e-05
17:36753832 G A 1.373168 5.3874e-06
17:36753976 T C 0.024924 -1.6073e-06
17:36759682 T C 0.051242 1.4900e-05
17:36764491 G A 0.085132 3.8470e-05
17:36766705 G A 0.265778 -1.5605e-06
17:36770757 T C 0.039574 -2.1209e-06
17:36776675 T C 0.022401 9.0915e-06
17:36777205 T C 0.214131 -1.3599e-05
17:36782119 G A 0.249319 -7.7244e-07
17:36785061 T C 0.104409 -1.1050e-05
17:36792367 C T 0.218354 2.2041e-05
17:36796578 G C 1.034073 -5.2075e-06
17:36804595 G A 0.270327 -1.1940e-05
17:36810506 T C 1.917836 1.4278e-06
17:36813498 A G 0.042644 -2.9311e-06
17:36821619 A G 0.294799 2.0897e-05
17:36823139 T C 0.494110 3.4390e-05
17:36824188 T C 0.093312 -1.6804e-05
17:36826936 T G 0.780572 2.5473e-05
17:36839296 A G 0.040764 1.5520e-05
17:36847713 A G 0.385672 3.0443e-05
17:36863871 A G 0.023024 -2.8843e-06
17:36874034 A G 0.037010 2.8162e-06
17:36886828 A G 0.277633 4.9544e-05
17:36889559 T C 0.473772 5.5032e-05
17:36889979 T C 0.642849 -2.3804e-05
17:36895514 G A 0.198556 1.2919e-05
17:36896077 C T 0.075187 -2.0417e-06
17:36896534 T C 0.079382 -8.5075e-06
17:36900927 T C 0.409043 3.5950e-05
17:36907020 T C 0.635695 -1.3119e-06
17:36908672 A C 0.981692 -4.7680e-06
17:36922196 G A 1.130142 4.0842e-06
17:36928633 C T 0.063485 3.9449e-06
17:36930277 G T 0.438791 -1.4916e-06
17:36942396 C T 0.110885 8.3722e-06
17:36942814 C T 1.115230 4.6862e-06
17:36954001 C T 0.650179 8.4731e-06
17:36957038 C T 0.025964 -1.7474e-06
17:36959002 A G 0.024149 -2.8469e-06
17:36962670 G A 0.447933 -1.4574e-05
17:36980163 A G 0.160166 4.2824e-05
17:36980566 A C 0.053289 -1.9163e-05
17:36980577 C G 1.851037 -1.5938e-05
17:36992104 A G 0.154774 4.6389e-07
17:36997461 A G 0.154291 -1.2977e-06
17:36997503 C T 0.094124 -1.5510e-05
17:36997929 A C 0.042834 3.5996e-06
17:37004449 C T 0.323041 2.8096e-06
17:37006131 C T 0.871983 7.4326e-06
17:37007025 G A 0.027953 -1.0361e-05
17:37009563 T C 0.100400 -7.3445e-06
17:37010150 A G 1.692969 4.5426e-06
17:37013813 T C 0.034648 -6.8259e-06
17:37021253 T C 0.054788 -1.5889e-05
17:37030771 C T 0.673971 2.7606e-05
17:37035312 A G 0.143891 -1.9893e-05
17:37036028 G C 0.127055 -2.9925e-05
17:37037002 T C 0.265608 -1.6094e-05
17:37038190 C T 0.490979 2.0298e-05
17:37041349 A G 0.781555 1.9693e-05
17:37044029 C T 1.251090 1.8782e-05
17:37047859 G A 0.203017 1.0801e-05
17:37048425 G A 1.942910 -1.0519e-05
17:37054253 G A 0.891906 1.5968e-05
17:37054458 C T 1.386665 1.1042e-05
17:37054772 T C 0.890359 1.6084e-05
17:37055077 A G 0.476278 -8.4310e-06
17:37063827 A G 0.040278 -1.6350e-05
17:37064348 A G 1.948829 -3.2326e-06
17:37064942 T C 1.561338 2.5784e-06
17:37066450 G A 0.918030 3.3051e-06
17:37067839 A G 0.668599 3.7544e-06
17:37071995 C T 1.323310 7.9377e-06
17:37072192 G T 0.154794 1.3658e-05
17:37073182 A G 0.500729 -1.9793e-06
17:37074932 T C 0.144955 2.1671e-05
17:37075758 A G 0.640846 1.7062e-05
17:37081554 A G 0.301775 1.0753e-06
17:37093510 C T 0.070407 5.6625e-06
17:37101380 C T 1.834384 1.5987e-05
17:37117536 G A 0.053489 -7.6489e-06
17:37125922 G A 0.713715 -4.1029e-06
17:37148373 A G 0.946983 -8.3786e-06
17:37160446 G A 0.178674 2.2685e-06
17:37165752 A G 0.040091 5.5994e-06
17:37173642 G A 0.086995 -1.3893e-05
17:37184660 G A 1.469128 2.3137e-06
17:37188037 G A 0.555579 -1.6307e-05
17:37190141 C T 0.514213 -3.2038e-06
17:37191530 G T 0.140294 2.8824e-06
17:37203360 T G 1.010876 9.3737e-06
17:37210058 G A 0.172728 -7.6516e-06
17:37214804 A G 0.573611 7.5469e-07
17:37214898 A G 1.587285 4.8809e-06
17:37224211 T C 0.144135 6.1471e-06
17:37226399 G A 0.422999 1.5001e-05
17:37231600 A G 0.500539 -5.6021e-06
17:37242395 C T 0.584120 -8.0369e-06
17:37247044 A G 0.062475 3.6791e-06
17:37247163 C T 0.024159 -5.7460e-06
17:37247202 T C 0.022908 -4.0761e-06
17:37247708 G A 0.360711 8.4168e-07
17:37253808 T C 0.086559 -9.0531e-06
17:37254642 G A 0.038445 1.2419e-05
17:37254995 A C 0.243539 7.5732e-06
17:37255905 C A 0.559461 -1.0135e-05
17:37257853 C T 0.090435 -2.3620e-05
17:37260188 T C 0.030537 -1.7880e-05
17:37261981 C T 0.823264 1.8454e-05
17:37262501 G T 0.144567 -3.0141e-06
17:37267979 T C 0.569990 1.0452e-05
17:37271234 A G 0.049974 -5.0300e-06
17:37273200 T C 0.251073 -5.7891e-06
17:37273267 A G 0.159713 8.4353e-06
17:37275050 A C 0.611128 -1.7969e-06
17:37278090 A C 0.039761 -1.2208e-05
17:37283370 T C 0.167462 1.0644e-05
17:37284945 C T 1.170841 6.7548e-06
17:37288065 T C 0.146067 8.8556e-06
17:37288131 T C 0.148083 -1.2526e-05
17:37288287 C T 0.293099 -9.5611e-06
17:37293278 C A 0.062706 -7.1201e-06
17:37294596 A G 0.120333 -1.6968e-06
17:37295052 G A 0.080178 -1.9838e-05
17:37295201 G A 0.077159 2.1880e-06
17:37295935 T G 0.029861 -7.3350e-07
17:37302085 T C 0.090160 -1.5282e-05
17:37304256 T C 0.181625 -1.6865e-05
17:37305634 T C 0.270405 5.5150e-06
17:37305723 A G 0.026168 -5.2961e-06
17:37309368 A C 0.164167 1.3556e-05
17:37316089 G A 0.235370 1.0317e-05
17:37317156 A G 0.405276 -2.7188e-06
17:37317200 G A 0.105340 -1.4823e-05
17:37317211 A G 0.188928 6.8586e-06
17:37317328 C T 0.087219 -9.6423e-07
17:37319029 G T 0.401937 -2.9093e-06
17:37319065 T C 0.292613 5.1006e-06
17:37330995 G T 0.207566 5.1223e-06
17:37332963 A C 0.250887 8.8294e-06
17:37334426 T A 0.211190 6.7709e-06
17:37340336 A G 0.045211 1.0847e-05
17:37343589 A G 0.040805 -2.5792e-05
17:37343983 C T 0.043409 1.1091e-06
17:37349655 C T 0.714371 5.5551e-05
17:37350511 G A 0.523743 1.5735e-05
17:37355093 T C 0.259954 2.4313e-06
17:37359216 T C 0.134878 8.2404e-07
17:37364993 A G 0.670853 2.0483e-05
17:37365647 T C 0.101583 -2.7917e-06
17:37366429 A G 0.819255 1.5715e-05
17:37369017 G C 0.169434 2.0433e-05
17:37370595 G T 0.129669 -2.4575e-05
17:37374806 T C 1.913451 -1.9144e-05
17:37378538 G A 1.056471 -1.0858e-05
17:37382474 T G 0.065083 1.1824e-05
17:37384940 A G 0.164378 1.0797e-06
17:37387413 G A 1.533534 -1.6108e-05
17:37388567 T C 0.121996 -5.4633e-06
17:37393677 A G 0.135150 2.8905e-06
17:37403979 T C 1.494763 -1.7520e-05
17:37408742 A G 0.029551 -1.5015e-05
17:37438037 C T 0.034811 -1.5476e-05
17:37442136 T C 0.225116 9.8841e-08
17:37461643 G T 0.509457 9.5693e-06
17:37461873 T C 0.070254 1.0659e-05
17:37468305 C T 0.037928 -6.2890e-06
17:37488629 C T 0.053782 -2.0782e-05
17:37507772 T C 1.165905 9.3689e-06
17:37530066 C T 0.194140 1.0935e-05
17:37531456 T C 0.021470 1.5484e-06
17:37532916 T C 0.506186 1.5405e-05
17:37554241 T C 0.037425 -1.8051e-05
17:37561131 A C 0.122472 -8.6219e-06
17:37597185 G A 1.688287 -7.3233e-06
17:37601228 A G 0.046180 3.3628e-06
17:37617630 C T 0.022959 -1.0432e-05
17:37628894 G A 0.077567 -1.0237e-05
17:37629440 G C 0.039880 -5.3311e-06
17:37635650 C A 0.132172 -2.0010e-05
17:37659185 C T 0.036959 5.7902e-06
17:37671910 A G 1.922399 -6.2580e-06
17:37682657 G A 0.195755 1.1789e-05
17:37694226 A G 0.056818 -5.8420e-06
17:37696852 A G 1.497873 -1.5907e-05
17:37715786 C T 0.022983 -1.2296e-05
17:37722515 A G 0.837638 -1.0337e-05
17:37723291 A G 0.171426 9.9776e-06
17:37725807 A G 0.024319 -4.0883e-07
17:37728175 A C 0.054217 9.7330e-06
17:37730285 T C 0.224670 6.0851e-07
17:37739187 C T 0.068908 1.5005e-05
17:37740912 G T 0.124247 -1.1945e-05
17:37756828 A G 0.082136 2.2641e-06
17:37758753 G A 0.196180 5.1340e-06
17:37771064 C T 0.197662 2.0680e-05
17:37776375 A G 0.110447 -1.7247e-05
17:37785622 T G 0.052031 3.0376e-06
17:37792090 A G 0.025978 4.7011e-06
17:37792096 A C 0.026199 3.1964e-06
17:37794033 G A 0.258033 -1.7304e-07
17:37807698 C A 1.495004 -2.5503e-05
17:37809021 A G 0.052259 -1.5609e-05
17:37813374 A G 0.020266 -1.5916e-05
17:37814080 A G 1.332795 -6.4710e-05
17:37815304 C G 0.049036 5.8021e-06
17:37817223 A C 0.135568 3.3043e-05
17:37818561 C T 0.135820 3.1460e-05
17:37828496 C T 1.396355 -3.9766e-05
17:37847457 C A 1.919577 -1.1370e-05
17:37850777 T C 0.081589 3.7474e-06
17:37853118 G A 1.381831 -3.1947e-05
17:37855331 A C 0.025873 5.1614e-06
17:37867211 T G 0.023724 7.0126e-06
17:37879494 C T 0.029772 -5.7134e-06
17:37879588 G A 0.496286 1.3942e-05
17:37884037 G C 1.354744 -3.2218e-05
17:37885383 T C 0.081949 8.0665e-07
17:37891229 G A 0.026801 8.6050e-06
17:37908867 A C 0.693584 -2.5764e-05
17:37917011 T C 0.027202 -2.2400e-05
17:37922259 A G 0.959974 -2.0824e-05
17:37939398 T G 0.049321 -5.9558e-05
17:37947427 G A 0.035307 1.1381e-05
17:37954143 T C 0.039928 1.5005e-05
17:37957235 C T 0.053360 -2.9816e-05
17:37957567 C G 0.055186 2.2131e-06
17:37962845 A G 0.069003 3.5886e-07
17:37976469 T C 1.039397 -2.3069e-05
17:38003091 A C 0.037140 1.5278e-05
17:38009350 T C 0.021225 -1.3089e-05
17:38013360 A G 0.056767 1.2570e-05
17:38020141 T C 0.401662 1.5465e-05
17:38027030 G C 0.027052 -9.2235e-06
17:38040763 A G 0.954820 -2.7327e-05
17:38049233 C T 1.035379 -2.2151e-05
17:38051348 G A 1.038102 -2.1759e-05
17:38062217 T C 1.021684 -2.3502e-05
17:38062503 C T 0.080545 1.1211e-05
17:38064469 C T 0.941285 -3.0057e-05
17:38066240 C T 1.025278 -2.1942e-05
17:38068382 C A 1.185943 1.9251e-05
17:38069949 T C 0.960729 1.9980e-05
17:38077464 T C 1.950488 1.5240e-05
17:38080865 G A 0.997253 1.0217e-05
17:38085722 C T 1.559665 7.5362e-06
17:38088417 C T 1.080532 1.7933e-05
17:38097674 A C 0.085771 2.4693e-05
17:38100633 T C 0.209674 2.0163e-05
17:38100673 G C 0.119847 1.0181e-05
17:38102641 A G 0.901585 -6.8774e-06
17:38103440 A G 0.062485 -1.9617e-05
17:38110689 G T 1.235574 4.2883e-07
17:38114598 T C 0.902384 -6.4070e-06
17:38115299 T C 0.154325 -1.0755e-05
17:38118705 A G 0.085427 -7.4896e-06
17:38119254 T G 1.116379 1.2562e-05
17:38121993 A G 0.899474 -7.2694e-06
17:38122680 T G 1.007493 -1.6459e-06
17:38128765 C G 0.691840 -2.6762e-05
17:38131187 A C 0.944722 8.4895e-07
17:38143382 A G 1.852128 5.8127e-06
17:38154396 T C 0.065277 -1.1249e-05
17:38158763 G C 0.337058 2.6889e-05
17:38166879 C T 0.776040 1.2070e-05
17:38168613 T C 0.335719 2.7794e-05
17:38171306 A G 0.029612 2.6473e-05
17:38179374 A G 0.149599 3.2192e-06
17:38182844 C T 0.479803 2.3707e-05
17:38194296 G A 0.740291 -7.8537e-05
17:38209538 A G 0.021912 2.8639e-06
17:38216487 G A 0.295771 -1.3018e-05
17:38217136 T C 0.221849 -2.5315e-06
17:38218804 A G 1.328158 1.0933e-04
17:38223191 T C 0.478369 -2.1768e-06
17:38231853 C T 1.451405 -2.2575e-05
17:38246286 G A 0.227972 7.4265e-06
17:38246454 G A 0.103049 4.0722e-05
17:38250782 T C 0.189459 -3.4448e-05
17:38253228 C T 1.357131 2.2408e-05
17:38254492 T C 0.528258 1.0579e-05
17:38255594 A G 0.539055 1.2188e-05
17:38257090 A C 0.443942 2.5981e-05
17:38257828 G A 0.092465 -2.6172e-05
17:38258536 T C 0.034304 2.7759e-05
17:38261299 A G 0.174282 -8.4077e-06
17:38264197 G A 0.253419 -1.9329e-05
17:38276896 A G 0.030238 -1.1211e-05
17:38280177 G C 0.022252 1.1893e-05
17:38280230 T C 0.189455 -9.9109e-06
17:38282379 G A 0.073905 -3.6612e-06
17:38289003 G A 0.510429 2.9159e-05
17:38303570 T C 0.034790 8.9517e-06
17:38308244 T C 0.470250 -8.5208e-06
17:38316776 G A 0.404994 1.0613e-05
17:38324788 G A 0.068381 -2.3653e-05
17:38339464 A G 0.054520 -1.1170e-05
17:38344485 C T 0.536937 3.2660e-05
17:38348353 C T 0.243478 -6.2730e-07
17:38352388 A C 0.600103 3.8996e-05
17:38357847 C A 0.025216 -2.2035e-05
17:38364764 T C 0.304264 5.7481e-05
17:38365155 A G 0.040233 4.7164e-06
17:38366553 G A 0.039010 1.1710e-05
17:38386114 T C 0.205536 -3.2089e-07
17:38397982 C T 0.133684 -2.0826e-06
17:38407864 A G 0.046935 4.2594e-05
17:38414349 T G 0.257166 -1.7447e-06
17:38433225 G A 0.095202 -7.8154e-06
17:38450248 A G 0.050453 -3.1527e-06
17:38452235 C T 0.052915 -2.9495e-05
17:38457151 A G 0.207100 1.3002e-07
17:38462043 C T 1.884018 3.6625e-06
17:38462752 C A 0.050868 -1.7199e-05
17:38486912 A G 0.051980 -7.6167e-06
17:38489170 G A 0.300140 3.4967e-05
17:38504241 G A 1.406116 -3.6035e-06
17:38505824 G C 0.519551 2.5211e-05
17:38512836 A C 0.037446 3.5567e-05
17:38518171 T C 0.028909 1.5215e-05
17:38518223 A C 0.057902 2.0011e-05
17:38519545 A G 0.050501 -6.6770e-06
17:38520338 T C 0.104140 4.3830e-06
17:38535514 A G 0.048526 -4.4598e-06
17:38544624 A G 0.286401 3.1264e-05
17:38545193 T C 0.525844 2.1093e-05
17:38547868 T C 0.052126 -4.0905e-07
17:38548163 A G 0.036191 6.1885e-06
17:38582538 C T 0.128119 8.8147e-06
17:38582776 A G 1.594313 2.3712e-05
17:38593437 G A 0.056131 -1.1514e-05
17:38596425 A G 0.800546 -2.3103e-05
17:38596890 G A 0.050739 -5.0989e-06
17:38601397 G C 0.094882 -1.2318e-05
17:38604146 T C 0.549272 -1.5443e-05
17:38607341 A G 0.069224 -2.3133e-06
17:38609207 C T 0.596458 4.5949e-05
17:38609635 A G 0.029007 -3.4681e-06
17:38617958 T C 0.116481 -3.2957e-06
17:38620130 C T 0.260250 -2.0445e-05
17:38620706 C A 0.079495 -1.9481e-05
17:38627349 G A 0.142259 -2.8454e-05
17:38630573 C A 1.149296 -6.2310e-05
17:38635107 G C 0.304441 -1.7859e-05
17:38638203 A G 0.153862 4.8327e-06
17:38640605 T C 0.281023 7.6111e-06
17:38640744 T C 0.487365 2.2929e-05
17:38643385 A G 0.091931 -2.0949e-05
17:38643441 T C 0.028188 -1.8296e-05
17:38645125 G A 0.495150 2.0021e-05
17:38648030 C G 0.128642 -2.8399e-05
17:38648346 G A 0.536013 1.9181e-05
17:38650414 T C 0.042355 7.2157e-06
17:38654792 A G 1.883464 1.9712e-05
17:38660914 A G 0.208062 5.7415e-06
17:38662879 T C 0.043943 1.1619e-05
17:38663793 G A 0.025645 -1.7874e-05
17:38665159 G A 0.088089 -1.4219e-05
17:38666907 A G 0.054571 6.2066e-06
17:38670513 G A 0.462519 -2.2725e-05
17:38671228 T C 0.032489 -1.6431e-05
17:38672267 G T 0.026808 -6.0934e-06
17:38673928 G A 0.298229 1.1163e-05
17:38679607 T C 0.109593 -4.2366e-05
17:38680796 T A 0.045160 -6.2618e-06
17:38681128 G C 0.055526 2.0226e-05
17:38682547 A G 0.039662 1.7145e-05
17:38683645 C T 0.122805 1.0719e-05
17:38690040 C T 0.045299 -5.1557e-06
17:38697394 G A 0.051776 1.6624e-05
17:38698666 C T 0.212122 1.7890e-05
17:38701874 C T 0.043817 8.3278e-06
17:38706103 T C 0.105779 -4.3918e-06
17:38709835 T C 0.078974 -1.8090e-05
17:38713686 A G 1.448688 2.6273e-05
17:38715186 C T 0.075381 -2.9875e-06
17:38720826 T C 0.096460 -2.2911e-05
17:38720972 A G 0.057392 3.3713e-05
17:38723925 T C 0.059218 -8.6338e-06
17:38725703 A G 0.052646 -1.1509e-06
17:38738153 G A 0.065793 1.6763e-05
17:38739303 T C 0.786699 -3.2253e-05
17:38747318 T C 0.058253 7.2899e-06
17:38752382 C T 0.288614 -5.6638e-06
17:38754800 A G 1.318060 -1.4176e-05
17:38760347 G T 0.251498 -1.7441e-05
17:38768510 A G 0.031999 -9.5492e-06
17:38770286 C T 1.298528 -1.5440e-05
17:38773947 G C 1.046299 -7.7925e-06
17:38776450 T C 0.041706 -4.3730e-07
17:38779784 T C 0.116651 1.1463e-05
17:38781856 T C 0.042450 1.5784e-05
17:38819445 G A 0.171062 1.3079e-05
17:38833664 G A 1.960545 -5.2363e-07
17:38833815 A G 0.267104 -2.8524e-05
17:38844144 A G 0.097704 -8.4071e-06
17:38847750 C T 0.115529 2.4420e-06
17:38855772 C T 0.843346 -1.1885e-05
17:38857446 A C 0.820030 -1.5280e-05
17:38864731 G A 0.567828 -5.5532e-06
17:38867318 C T 0.234285 -1.2372e-05
17:38870705 T C 0.046972 -2.3193e-06
17:38877404 G A 0.056610 -1.5208e-05
17:38877872 A C 0.751742 6.6388e-06
17:38878088 G A 0.546232 9.0989e-06
17:38879374 C A 0.147488 1.4389e-06
17:38881219 A G 0.309822 3.9452e-06
17:38881833 A G 0.827534 -1.8946e-05
17:38882390 T A 0.029102 1.1896e-05
17:38892405 T G 0.146859 1.2230e-05
17:38894342 C T 0.960973 -2.2736e-05
17:38894728 A G 0.866135 -2.4548e-05
17:38895108 G T 0.123461 -9.5599e-06
17:38896451 T C 0.056624 -3.8191e-06
17:38897592 T C 0.051283 6.4685e-06
17:38898887 T C 0.325428 7.8333e-06
17:38899821 C T 1.314497 -2.4351e-05
17:38899837 G T 0.074419 1.6323e-05
17:38906153 G A 1.217177 -2.0736e-05
17:38907448 T C 0.045700 -9.5535e-06
17:38911212 A G 1.065790 -2.2308e-05
17:38911363 A G 0.819714 -3.3183e-05
17:38916070 T C 0.068466 -1.8005e-05
17:38921043 T C 0.035674 -5.0821e-06
17:38928014 G A 0.245525 9.8903e-06
17:38928543 G A 1.077713 -1.7097e-05
17:38930738 C A 1.715040 5.2162e-06
17:38931000 C T 0.041311 -5.4772e-06
17:38932263 T G 0.044874 -6.4356e-06
17:38935812 G A 1.088773 -1.5435e-05
17:38935876 T C 0.359293 1.6374e-05
17:38936659 T C 0.856259 -1.4002e-05
17:38936791 A G 0.024900 -1.5019e-05
17:38938316 T C 0.244876 1.5715e-05
17:38938557 A G 0.261678 1.3541e-05
17:38938591 G C 0.526701 2.4012e-05
17:38939539 C T 0.829822 -2.2242e-05
17:38940484 T C 1.364682 -5.1905e-06
17:38951621 G T 0.166401 1.5869e-06
17:38955961 A G 0.363176 1.0899e-06
17:38955991 T C 0.366650 2.4176e-05
17:38956007 G A 0.033563 -2.4403e-05
17:38964995 G A 0.058069 9.2477e-06
17:38971595 G A 0.028300 -1.0589e-05
17:38972349 T C 0.072260 1.6116e-06
17:38973016 G A 0.037140 -1.7087e-05
17:38973404 C A 0.038734 -3.5911e-06
17:38974612 C T 0.405976 2.2740e-05
17:38976998 A G 1.364022 -1.5983e-06
17:38990780 G C 0.107441 -5.7031e-06
17:39001242 C T 0.308116 2.6981e-05
17:39003217 G A 1.217211 2.0931e-05
17:39005455 G T 1.962809 -3.2738e-05
17:39007294 G A 0.325407 2.4688e-06
17:39010562 A G 1.514196 2.2112e-06
17:39016028 T C 0.074113 1.2407e-06
17:39023381 A G 0.172803 -4.8045e-05
17:39023396 A G 0.677170 -9.1963e-07
17:39032039 G A 0.227989 1.8904e-05
17:39039996 G A 0.059487 -1.7038e-05
17:39040106 T C 0.584222 -1.6518e-05
17:39041052 T C 0.172313 -4.7848e-05
17:39041309 A G 0.172153 -4.9156e-05
17:39046547 A G 0.046251 1.3871e-06
17:39046881 A C 1.078553 -1.4927e-05
17:39048154 T C 0.051776 2.1696e-05
17:39052897 C T 0.354860 -1.6105e-05
17:39053014 C G 0.975276 -1.4533e-05
17:39053831 A G 0.589788 -1.0439e-05
17:39061807 T C 0.030381 2.2855e-05
17:39064982 T C 0.075830 -8.9007e-06
17:39066651 C T 0.103089 1.2552e-05
17:39068732 C T 0.801321 -3.4475e-05
17:39069453 G A 0.366188 -1.5737e-05
17:39070870 A G 0.023734 -1.3686e-05
17:39070967 T C 0.063740 -8.4547e-06
17:39071330 G A 0.121812 -1.0484e-05
17:39076152 A C 0.064335 -1.4199e-06
17:39076616 T A 1.121493 -1.1561e-05
17:39078939 G A 0.674943 8.0375e-06
17:39083591 T C 0.268178 1.7603e-06
17:39083947 A G 0.146009 -9.2978e-06
17:39084504 C T 0.778542 -1.1545e-05
17:39091906 A G 0.723883 -2.4909e-05
17:39092784 T C 0.185539 6.5725e-06
17:39094687 G A 0.975433 1.0932e-05
17:39096666 A G 0.739485 8.0400e-06
17:39100732 T C 0.474918 2.2181e-06
17:39103315 T G 0.334560 -8.4756e-06
17:39105745 A G 1.063774 5.9054e-07
17:39110149 T C 0.242713 1.4141e-06
17:39114962 T C 0.296604 -1.0061e-05
17:39116728 A G 0.262341 -2.3053e-06
17:39119942 A G 0.294523 -1.0400e-05
17:39134202 T C 0.524718 -4.6238e-06
17:39134528 A G 0.231134 -1.0216e-05
17:39135089 A G 0.271993 1.0212e-05
17:39137297 T C 1.025658 9.2501e-06
17:39140203 T C 0.022497 7.8951e-06
17:39140272 G A 0.204374 1.6474e-05
17:39140417 C T 0.524620 1.1523e-06
17:39148112 G T 0.663479 -9.8838e-06
17:39149279 G A 0.154797 3.5912e-05
17:39154242 G A 0.910187 -1.0852e-06
17:39155398 G A 0.377526 -1.5005e-05
17:39157181 G A 0.246854 1.1174e-05
17:39157255 G A 0.171501 2.5661e-05
17:39160529 G A 0.417498 3.4347e-05
17:39167793 A G 0.175621 -1.6381e-05
17:39169280 A G 0.330293 -6.2977e-06
17:39174279 G A 0.125566 1.8802e-05
17:39177816 A G 0.781480 6.8223e-07
17:39183304 T C 0.026114 2.8530e-05
17:39186925 G A 0.536655 -7.9547e-06
17:39195521 T C 0.325995 3.2893e-06
17:39197499 A G 0.320982 -2.4944e-06
17:39198503 T C 0.026175 2.2417e-05
17:39203713 T C 0.351807 8.7304e-06
17:39204975 A G 1.757208 2.5409e-05
17:39240504 G A 1.233592 6.0386e-07
17:39252000 T C 1.248836 -7.0901e-06
17:39254318 T C 0.025696 2.1511e-05
17:39274518 T C 1.453445 4.3043e-06
17:39286884 G T 1.390266 4.0512e-06
17:39288244 T C 0.103596 4.5379e-06
17:39289313 G A 0.067463 -2.1703e-05
17:39293419 A G 0.157354 1.8570e-06
17:39293446 G A 0.528567 -7.8258e-06
17:39294792 A C 0.148905 -1.3748e-06
17:39296135 A G 0.044864 2.1156e-06
17:39296793 A G 0.025427 2.3205e-05
17:39298139 C T 0.056172 -6.9021e-06
17:39305257 C A 0.063811 -1.6195e-07
17:39313987 T C 0.057168 4.9428e-06
17:39315129 C T 0.046006 -1.2342e-05
17:39323411 G T 0.771481 -4.4062e-06
17:39328336 T C 0.079624 1.3723e-05
17:39331040 A G 0.064491 9.7604e-06
17:39332202 A G 0.096031 -4.8477e-06
17:39332228 A G 0.129717 -1.4068e-05
17:39345594 T G 0.063458 -1.3855e-06
17:39346518 C T 1.847943 -3.4896e-06
17:39346632 T C 0.029548 -6.5559e-07
17:39347296 T C 0.377370 7.2958e-06
17:39356060 C T 0.355587 -4.0594e-06
17:39383073 C G 1.500362 4.0667e-06
17:39387469 T C 0.029568 -1.4904e-06
17:39390471 A C 0.100852 9.3776e-06
17:39409070 C T 1.469342 2.7677e-06
17:39440983 A G 0.122951 7.9511e-06
17:39443265 A G 0.047533 5.1088e-06
17:39447834 T C 0.076547 -1.3098e-05
17:39448413 T C 0.076017 1.0408e-06
17:39449318 C T 0.037534 1.0369e-06
17:39458772 A G 0.113336 -1.6777e-06
17:39458893 A G 0.361224 -1.6764e-07
17:39462753 G A 0.144866 -9.7127e-06
17:39464487 C G 0.601599 -2.9100e-06
17:39464736 G C 0.525752 -3.8762e-06
17:39465094 T C 0.354867 -2.1690e-06
17:39467500 A G 0.148943 -4.5254e-07
17:39477279 T C 0.169879 -2.3626e-06
17:39481348 A G 0.112541 6.6155e-06
17:39500394 C T 0.268912 1.7273e-06
17:39500455 A G 0.039452 -2.6344e-05
17:39510218 A G 0.202918 -1.2286e-05
17:39521248 C A 0.170443 1.0625e-07
17:39535859 G A 1.316670 -1.7303e-05
17:39538895 T C 0.195534 -9.2105e-06
17:39546078 T A 0.026621 -5.7775e-06
17:39549846 C T 0.068755 -6.8702e-06
17:39551099 T C 0.059228 -1.3780e-05
17:39552256 T C 0.026835 5.4526e-07
17:39561910 C T 0.560835 1.5361e-07
17:39569839 A G 0.110477 -1.9760e-08
17:39574838 A G 0.045000 -7.5977e-06
17:39577180 A G 0.134643 -1.0051e-05
17:39577215 A G 0.167550 -2.4676e-06
17:39579112 A G 0.343317 -1.6066e-06
17:39585220 G A 0.971326 -8.0037e-06
17:39593722 T C 0.023418 1.0272e-05
17:39596125 A G 0.813496 8.8238e-06
17:39598822 T C 1.782721 -4.7259e-08
17:39605910 C T 0.184468 2.1003e-05
17:39607035 T C 0.083058 1.1159e-05
17:39610981 G A 0.625999 -8.9503e-06
17:39616429 A G 0.045646 7.3642e-06
17:39618757 T C 0.065440 -9.5122e-06
17:39619115 A G 0.771552 6.4048e-06
17:39619504 A G 1.289536 1.4540e-05
17:39620399 T C 0.758820 4.1216e-06
17:39620565 T C 0.612611 -2.8533e-06
17:39622046 A G 0.072331 -5.3463e-06
17:39622068 T G 0.987971 -1.4981e-07
17:39623363 C T 0.648424 -5.8727e-06
17:39625032 C A 0.392149 2.6816e-05
17:39633354 T C 0.339924 4.6271e-06
17:39634434 T C 0.437907 -2.3548e-05
17:39637244 G A 1.088814 -2.8924e-05
17:39637975 G A 1.441552 -2.1386e-05
17:39638669 T C 1.086525 -2.5220e-05
17:39640106 C T 1.833630 1.5243e-06
17:39640399 C T 0.062737 1.4997e-05
17:39642805 G A 0.023438 8.6579e-06
17:39643340 G T 0.446084 -2.3410e-05
17:39643646 A G 1.096232 -2.6814e-05
17:39644345 C T 0.225544 7.3604e-06
17:39645676 A G 0.028977 -2.5370e-05
17:39649395 A C 0.090558 -9.1883e-06
17:39650076 T C 0.534218 -2.6344e-05
17:39651472 T C 0.560995 -4.0945e-07
17:39654962 A G 1.476832 -1.8805e-06
17:39657337 A C 1.157113 -1.5593e-05
17:39657338 A G 0.070971 -2.3055e-05
17:39659913 A G 1.800607 8.9124e-05
17:39660741 T C 0.321389 -3.1172e-05
17:39661366 C G 0.097816 -2.5320e-05
17:39663039 G A 1.898005 2.7865e-05
17:39665162 T G 0.141120 7.9887e-06
17:39665672 C T 0.211636 -9.6141e-05
17:39669179 A G 0.040621 2.1628e-05
17:39677832 T C 0.168332 -1.2952e-05
17:39682032 G T 1.249639 -1.4281e-05
17:39684410 A G 1.239762 -1.8902e-05
17:39689887 A G 0.043817 -3.7813e-06
17:39691808 T C 0.037602 1.9887e-06
17:39694480 T C 0.310145 1.8259e-05
17:39701140 C T 0.048359 -3.3060e-06
17:39706586 A G 0.501025 -3.6743e-06
17:39712739 A G 0.187371 2.4517e-05
17:39727018 A G 1.104851 -1.4315e-05
17:39736083 C A 1.323133 -1.7354e-05
17:39738752 T C 0.046071 -3.6258e-06
17:39751283 A G 0.863575 6.8423e-06
17:39756889 T C 0.217714 -1.2223e-06
17:39758639 G A 0.120925 -1.1493e-05
17:39762074 A C 0.044361 -3.3934e-05
17:39765714 C T 1.163657 -1.2795e-05
17:39766504 G A 1.914987 2.1384e-05
17:39766857 T C 0.050372 -3.4820e-06
17:39771360 A G 0.104752 -7.3794e-06
17:39785045 G A 0.030711 -5.4677e-06
17:39788384 A G 0.831243 -2.4639e-05
17:39792251 C T 0.027647 4.1255e-06
17:39796553 G A 0.832647 -2.6694e-05
17:39800190 T C 0.029259 1.1226e-05
17:39815757 T C 0.051490 1.5455e-05
17:39819959 A G 0.043623 2.1929e-06
17:39822667 T C 0.314759 2.7226e-05
17:39823687 G A 0.039142 1.0664e-05
17:39823717 A G 0.061924 1.0526e-05
17:39824484 A G 0.946086 -6.6622e-06
17:39824539 A C 0.722088 1.2858e-07
17:39829302 C A 0.037558 7.8823e-06
17:39863431 A G 0.021589 6.7255e-06
17:39863825 T C 0.113554 1.1120e-05
17:39863901 A G 1.038948 1.0670e-05
17:39866113 A G 0.123696 -1.0213e-05
17:39871238 G T 0.025628 1.3083e-05
17:39871700 A G 1.755675 -1.0574e-05
17:39881289 C G 1.756919 -7.5726e-06
17:39881730 A C 1.737724 -7.5439e-06
17:39883350 A G 0.464817 -3.8004e-06
17:39883559 A G 0.827656 5.5018e-06
17:39883672 A G 0.782677 -8.1533e-06
17:39884065 A C 0.792104 8.9695e-06
17:39884246 A G 1.649737 1.7610e-05
17:39890715 T A 1.649271 1.4827e-05
17:39890876 C T 1.036276 -4.3271e-06
17:39897264 T A 1.651790 1.7901e-05
17:39897508 C T 0.577280 1.8254e-05
17:39902271 C T 1.449664 -1.0380e-05
17:39907129 T C 1.032451 5.3620e-06
17:39909018 T C 1.491839 -7.9852e-06
17:39911143 A G 0.050977 5.0409e-06
17:39911373 T C 0.040247 -1.6749e-06
17:39912145 A T 1.491873 -8.5240e-06
17:39915764 G C 1.457922 3.1294e-06
17:39920321 A G 0.105191 -1.1667e-05
17:39922414 C G 1.454240 1.2184e-05
17:39923960 C T 1.641451 3.3073e-06
17:39925713 T C 0.097674 -1.0308e-05
17:39930023 T C 0.041502 -1.7810e-06
17:39938469 T C 1.185851 2.4577e-05
17:39940637 T C 0.027352 1.3412e-05
17:39943065 T C 0.451588 -2.5321e-05
17:39948402 G A 0.026131 1.0655e-05
17:39963355 T C 0.193113 1.7332e-05
17:39967442 C T 0.692119 -8.1160e-06
17:39970273 A G 0.026056 5.0083e-06
17:39973065 G A 1.733858 5.1856e-06
17:39974642 G A 0.077972 -7.5701e-06
17:39983820 A G 1.484495 -1.9089e-06
17:39984363 A C 0.052095 -1.2893e-05
17:39988601 T C 1.482799 -8.9008e-07
17:39991801 G T 0.325975 8.7165e-06
17:40001580 C T 0.020600 1.7490e-05
17:40010070 A G 0.047713 5.8537e-06
17:40017491 A G 0.422170 -1.9222e-06
17:40025453 C T 1.501902 -4.1854e-07
17:40026218 C T 0.106799 1.1063e-05
17:40034781 A C 1.831433 7.7931e-06
17:40038268 T C 0.025414 1.0738e-05
17:40038910 C T 0.037578 -1.7062e-05
17:40048613 G A 1.831794 8.7227e-06
17:40051120 G C 1.881193 9.0971e-06
17:40052999 T C 0.025529 6.3697e-06
17:40061354 T G 0.132579 7.4340e-06
17:40062719 C T 0.328328 2.6661e-06
17:40065774 G T 0.251532 7.1730e-06
17:40073869 A G 0.072749 -1.3519e-05
17:40086986 T C 0.081589 -1.2278e-06
17:40091167 T C 0.028576 8.9270e-06
17:40106335 G A 0.022973 1.5174e-05
17:40107809 A C 0.403066 -8.1643e-06
17:40113010 A G 0.035627 -1.3450e-05
17:40113631 T C 0.107703 2.1155e-05
17:40113960 A C 1.830590 6.7307e-06
17:40125864 A G 0.658736 -1.0063e-06
17:40140693 A C 0.051915 -1.5873e-05
17:40142121 T C 1.030534 1.8647e-07
17:40146970 A G 1.704681 1.3515e-05
17:40154777 A G 1.868111 4.4079e-06
17:40157157 G C 1.950094 3.3576e-06
17:40174305 C T 0.153131 -1.1322e-05
17:40178215 A G 1.893470 1.0875e-05
17:40189830 T C 0.172643 -1.8169e-05
17:40205066 G A 1.703675 7.2812e-06
17:40213963 A G 1.700703 1.1387e-05
17:40215747 C A 0.367545 1.7660e-05
17:40215785 C T 1.355234 -1.0275e-06
17:40217435 C T 0.048407 -1.2711e-05
17:40219289 T C 0.028796 1.2045e-05
17:40226281 A G 0.142918 1.2024e-05
17:40226780 G C 0.300296 9.8717e-06
17:40228273 T C 0.031574 1.2612e-05
17:40229530 C T 0.108329 1.9437e-06
17:40239395 T C 0.068183 -2.8537e-05
17:40239619 C T 1.115206 -1.3252e-05
17:40246383 T C 0.043130 -1.1691e-05
17:40248644 T C 0.075024 6.6651e-06
17:40248964 A G 0.087947 2.9965e-05
17:40249861 C T 0.131084 -3.8678e-06
17:40254065 T C 0.042267 9.4263e-06
17:40257055 C T 0.092768 -8.8730e-07
17:40257163 C T 0.341478 1.7429e-05
17:40261284 A G 0.408383 -5.6962e-06
17:40263458 C T 0.103259 1.2994e-05
17:40266939 A G 0.153866 -1.1425e-05
17:40268416 G A 0.358195 1.6464e-05
17:40280291 A G 0.331207 2.2590e-05
17:40288062 A G 0.453489 1.9158e-05
17:40291283 A G 0.032074 -7.3737e-06
17:40308385 G A 0.045527 2.7845e-06
17:40314498 G A 0.227659 1.6487e-06
17:40322252 C T 0.182281 -2.1023e-05
17:40324798 T C 0.052653 -2.1624e-05
17:40332156 T G 0.028331 -2.5751e-06
17:40341909 A G 0.115237 -2.2130e-06
17:40342399 C G 0.084071 1.9532e-05
17:40344516 G A 0.021001 3.7040e-06
17:40356360 G T 0.126392 1.2835e-05
17:40363689 T C 0.045197 1.7178e-05
17:40366653 C T 0.176784 -3.3076e-06
17:40375881 T G 0.347955 -2.3749e-05
17:40378517 C G 0.044296 -1.2306e-06
17:40380203 A G 0.045966 -2.5312e-05
17:40394090 T C 0.218133 -2.9865e-05
17:40394367 T C 0.024758 1.3241e-06
17:40400712 A C 0.060938 2.0908e-06
17:40424508 T C 0.131818 2.6886e-06
17:40427147 A G 0.614137 -3.9827e-05
17:40448844 A G 0.614120 -3.8760e-05
17:40454281 C T 0.215236 -2.6006e-05
17:40456052 G T 0.036405 9.9338e-06
17:40464104 A G 0.040580 -1.8367e-05
17:40476667 G C 0.170617 -4.1108e-06
17:40498273 C T 0.699095 7.3844e-06
17:40513732 C T 0.171157 -1.8869e-05
17:40514723 C T 0.151102 2.0973e-06
17:40538979 T A 0.130244 -1.4665e-05
17:40542210 C G 1.485858 -7.7468e-06
17:40543297 C T 0.070026 -1.1249e-06
17:40546917 G A 0.148273 -7.3234e-07
17:40551185 G A 0.063464 -4.6146e-06
17:40554849 A G 0.179871 2.5581e-05
17:40555114 C A 1.815872 1.2518e-05
17:40566240 C T 0.144108 1.3327e-05
17:40570772 C A 0.519309 2.0233e-05
17:40571284 C T 0.681369 2.8426e-05
17:40579943 C T 0.114125 -2.0344e-05
17:40585877 A G 1.824080 3.0022e-05
17:40605624 T C 0.747750 -3.0397e-05
17:40629582 G A 0.065253 -2.1551e-06
17:40632729 T C 0.078434 -8.0192e-06
17:40679439 C T 0.143972 6.1636e-06
17:40691305 A G 0.043100 2.1335e-05
17:40706596 T C 0.021976 5.2249e-06
17:40717672 G C 0.123104 5.6726e-06
17:40725742 G A 0.032387 1.6923e-06
17:40728373 T C 0.061550 -3.2122e-05
17:40731435 T C 0.030354 1.2275e-05
17:40731661 C T 0.103630 2.8764e-05
17:40737043 C G 1.136108 2.0856e-05
17:40756882 T C 0.159771 -1.7778e-05
17:40757564 C A 1.134936 1.9463e-05
17:40759083 C G 0.025114 -4.6133e-06
17:40759937 G T 0.333121 6.6749e-06
17:40770165 T C 0.048730 5.9978e-06
17:40772288 C T 0.573298 1.8178e-05
17:40782083 G T 0.498203 -3.1693e-05
17:40795413 T G 0.041396 2.2284e-06
17:40797406 T G 0.761373 -1.9585e-05
17:40811781 T C 1.136737 2.5964e-05
17:40818584 T C 0.611441 1.9742e-05
17:40818699 G A 1.142891 2.7159e-05
17:40822678 T C 0.241574 1.4635e-06
17:40824339 A G 0.028463 -3.5728e-07
17:40834631 C G 1.140746 2.6330e-05
17:40838753 G C 0.095576 -5.0433e-06
17:40841070 T C 0.105887 2.7218e-05
17:40842084 A G 1.041893 3.5838e-05
17:40843392 T G 0.141269 -5.1530e-06
17:40861424 A G 1.197305 4.6079e-05
17:40882366 T C 0.035365 -2.8919e-07
17:40883541 G A 0.105218 -2.8782e-05
17:40912760 G A 0.913084 -2.6314e-04
17:40938261 A G 0.099227 1.8467e-06
17:40943095 T C 0.049607 8.0558e-06
17:40947694 T C 0.030292 -9.2884e-06
17:40971770 T C 0.100829 -2.0742e-05
17:40996656 G A 0.052663 -2.2161e-05
17:40997461 A G 0.022568 -1.5777e-05
17:41004637 A G 0.218173 1.3389e-04
17:41006078 G A 0.023275 -1.5553e-05
17:41028844 C T 0.053180 1.6035e-05
17:41029545 A G 0.075908 -3.3314e-05
17:41034294 A G 0.022262 -9.7532e-06
17:41038924 A G 0.033835 -1.4872e-05
17:41043469 T G 0.041998 -1.3003e-06
17:41046727 A G 0.291970 -4.1485e-05
17:41051983 G A 0.241687 6.9046e-05
17:41056283 C T 0.029150 -2.5863e-05
17:41063466 C T 1.574658 -9.9616e-05
17:41064188 T G 0.047710 3.3609e-06
17:41064320 C T 0.136394 5.0274e-06
17:41071396 G A 1.432192 -7.8934e-05
17:41085683 G A 0.515916 -4.3830e-06
17:41131645 A C 0.179837 1.2606e-05
17:41134334 G A 1.414829 -1.1178e-05
17:41139295 A G 0.020620 1.2141e-05
17:41143775 A G 0.041995 -1.7434e-06
17:41145826 A G 0.035620 -7.7588e-06
17:41146245 G A 0.404657 3.1788e-06
17:41150021 G A 0.160298 -1.1311e-05
17:41158533 G A 0.138230 -8.8485e-06
17:41167957 A C 1.416740 -1.8591e-05
17:41172481 T G 0.636936 7.1614e-05
17:41196363 T C 0.038931 2.1459e-05
17:41201364 C T 0.161090 2.8547e-05
17:41204856 A G 0.416444 1.0956e-05
17:41222975 T C 0.021103 6.9677e-06
17:41244429 T C 0.049882 -1.3654e-05
17:41245466 A G 0.651736 3.5532e-05
17:41246481 C T 0.121945 -2.2322e-05
17:41247055 T C 0.059735 5.3819e-05
17:41254723 A G 0.038316 2.6555e-05
17:41266997 T C 0.096137 -4.5498e-06
17:41280762 C T 0.024465 -2.1740e-05
17:41291953 G C 0.656230 3.8455e-05
17:41307101 C T 0.495677 1.5696e-05
17:41327791 G A 0.032315 3.1171e-06
17:41341027 A C 0.075272 -2.5326e-06
17:41353410 G A 0.337721 2.7336e-05
17:41419656 T C 0.664138 3.8524e-05
17:41422469 A G 0.108811 -9.8197e-06
17:41424395 T G 0.160410 2.7282e-05
17:41426980 T G 0.039428 3.0069e-05
17:41435270 T G 0.034886 -5.9762e-06
17:41445325 G A 0.479637 -7.7168e-05
17:41448680 A G 0.056689 -9.3457e-07
17:41454709 C G 0.178467 -4.6136e-06
17:41463821 C G 0.416621 6.7370e-05
17:41469457 C A 0.125933 -1.8973e-06
17:41470683 G A 1.221441 3.0982e-06
17:41476843 T C 0.451864 4.3250e-05
17:41485022 A G 0.658243 -3.1300e-05
17:41487451 A G 0.111467 -4.2791e-06
17:41488380 G A 0.020107 -9.3615e-06
17:41502805 A G 0.033964 -2.0867e-05
17:41503598 G A 0.705412 -1.7571e-05
17:41511293 T C 1.112704 1.1655e-05
17:41521201 C T 0.042641 1.7673e-05
17:41524217 T C 0.115761 2.5965e-05
17:41524963 C T 1.722833 -8.5060e-06
17:41532424 C T 0.309894 4.9422e-05
17:41533830 T A 0.501283 -5.2546e-05
17:41544329 C A 0.032108 7.6986e-06
17:41573527 T C 0.114679 5.8899e-06
17:41582284 G A 0.483207 -4.9106e-06
17:41585657 A G 1.026967 2.5377e-05
17:41592920 T C 0.038775 -1.8990e-05
17:41606033 A G 0.029810 1.5449e-06
17:41610270 T A 0.020433 2.8558e-06
17:41611019 A G 0.040529 -1.2584e-05
17:41618244 A G 0.043963 -1.1039e-06
17:41624765 T C 0.082269 1.2019e-05
17:41625224 G C 0.028011 4.1656e-06
17:41627530 A G 0.615854 -5.2332e-06
17:41629649 C T 0.194980 7.4573e-06
17:41650012 G A 0.618703 -1.2563e-07
17:41652878 C T 1.049814 -3.6504e-06
17:41653122 C G 0.116441 -2.2340e-05
17:41655200 C T 0.196513 2.5154e-05
17:41661590 T C 0.041083 7.2948e-06
17:41667507 A G 0.023336 2.7102e-05
17:41673192 C A 0.039945 4.2469e-06
17:41673990 C T 1.095657 -4.2100e-06
17:41674976 G A 1.401495 -4.8045e-07
17:41678009 A G 0.054615 9.7849e-06
17:41682425 G A 1.453577 -1.0665e-05
17:41682852 C G 0.514947 3.5695e-05
17:41687016 G A 1.748318 -9.1999e-06
17:41689963 T C 0.274005 2.1097e-05
17:41690304 A C 0.196105 -8.6713e-06
17:41695496 A G 0.053636 -9.6929e-06
17:41705798 T C 0.076428 -1.6417e-05
17:41705947 A G 0.048220 2.3354e-06
17:41709508 A G 0.571874 -1.0511e-07
17:41714118 G A 0.081130 1.3916e-05
17:41724658 C A 0.410960 -1.8104e-05
17:41727216 T C 0.091982 -6.8028e-06
17:41728870 T C 0.046829 -9.2667e-06
17:41729227 G T 0.072273 -1.7356e-05
17:41738823 A G 0.206012 -1.0194e-05
17:41740041 C T 0.204010 -9.4169e-06
17:41746847 T C 0.411069 -2.7217e-06
17:41748964 C G 0.092683 2.3490e-06
17:41757610 G C 0.101940 2.9654e-05
17:41760775 A G 0.124325 1.0554e-05
17:41764918 T C 0.122683 -2.4965e-05
17:41768051 C A 0.390993 -5.6492e-06
17:41769420 A G 0.077995 3.6506e-06
17:41773814 C T 0.781572 3.7654e-05
17:41776943 C A 0.068319 -1.7334e-05
17:41780484 A G 0.753292 1.7865e-05
17:41784403 T C 0.045109 -6.4247e-06
17:41796933 A C 0.122785 2.0101e-05
17:41803431 C T 0.022701 -4.0390e-06
17:41807331 C T 1.280084 1.5301e-07
17:41816956 T C 0.085948 -4.7157e-06
17:41824639 A G 0.722829 1.0690e-05
17:41826839 C G 0.165551 -4.3852e-06
17:41836082 T C 0.033852 8.5993e-08
17:41836456 A G 0.117338 -1.3601e-05
17:41837660 C T 0.132719 8.5938e-06
17:41839323 A G 1.847188 5.0067e-05
17:41840849 T C 0.058110 1.9639e-06
17:41843029 C A 1.426379 1.2775e-04
17:41858026 T G 0.151986 -4.9961e-05
17:41879074 C T 0.206893 3.1729e-06
17:41879544 G A 0.427667 -2.8516e-05
17:41881450 T C 0.047292 -8.0790e-06
17:41885771 C A 0.036698 -6.6877e-06
17:41902083 G A 0.099156 -3.2540e-07
17:41912024 G T 1.792305 -6.1176e-06
17:41926126 T C 0.063991 2.3481e-06
17:41926542 A G 0.048495 6.4926e-06
17:41930093 A G 0.613403 3.3914e-05
17:41935629 G A 0.334981 -2.2869e-05
17:41936553 A G 0.086743 -3.0693e-05
17:41939212 C T 0.026804 5.9630e-06
17:41955315 A G 0.037235 -8.0383e-06
17:41965831 A G 1.733328 7.8354e-06
17:41969301 C A 0.343936 -4.3066e-05
17:41973872 A G 0.027926 -1.0978e-05
17:41976736 T C 1.722156 2.6791e-06
17:41978541 T C 0.028463 -1.0319e-05
17:41981241 G T 0.089228 5.6476e-06
17:41981300 C T 0.693880 7.3796e-06
17:41984550 A G 0.028620 -7.3571e-06
17:41988992 T C 1.015935 -2.8968e-06
17:41993873 T C 0.307099 -2.2167e-06
17:41994696 A G 0.122159 8.5495e-06
17:41999943 A G 0.027001 1.8436e-05
17:42007482 G A 0.708006 3.0690e-05
17:42010991 C G 0.132015 -1.1233e-05
17:42011535 T C 0.913672 -1.0064e-05
17:42012821 A G 0.108359 3.6427e-05
17:42016521 C T 0.048328 -9.3056e-06
17:42023811 G A 1.534085 -9.9253e-06
17:42027330 G C 0.219397 -6.5709e-06
17:42051615 A G 0.046666 1.8747e-05
17:42051767 A G 0.176699 1.1259e-05
17:42055918 A G 0.079304 -2.5750e-05
17:42058536 A G 0.095640 -1.1046e-05
17:42059543 T C 0.034546 4.6364e-06
17:42061761 A G 1.258434 1.0166e-05
17:42065275 A G 1.794032 1.7526e-05
17:42067036 C T 1.889948 -5.1021e-06
17:42074901 A G 0.088079 -3.7242e-05
17:42076367 C G 0.136394 2.3984e-05
17:42088853 A G 1.890397 -1.5191e-06
17:42091213 G A 1.685938 -9.0086e-07
17:42095884 C T 1.853039 3.3555e-06
17:42101720 A G 0.417617 -4.5925e-06
17:42111834 T C 0.104079 -4.1840e-06
17:42152103 A G 0.132314 -9.0899e-07
17:42154470 G A 1.101400 4.0078e-06
17:42158310 G T 1.560699 2.6191e-05
17:42160711 A G 0.036834 -3.6347e-06
17:42180550 T A 0.064831 -4.1360e-05
17:42182267 G A 1.475105 3.7655e-05
17:42185520 A G 0.097833 2.7646e-05
17:42191042 T C 0.047152 9.2443e-06
17:42193185 C G 1.592463 -9.3571e-06
17:42193897 T C 0.181792 -1.8519e-05
17:42207970 A G 0.047550 -7.0743e-05
17:42209821 A G 0.025070 3.9232e-05
17:42224023 G A 0.072528 1.9698e-05
17:42225547 C A 0.583484 -3.5656e-06
17:42238737 C A 0.041318 1.4172e-05
17:42254011 G C 0.582855 -4.8552e-06
17:42259463 A G 1.138121 1.3225e-05
17:42271058 T C 0.058202 -1.2267e-05
17:42277679 C T 0.074045 1.8011e-05
17:42281051 A G 0.030289 -7.2866e-06
17:42281493 G A 0.175404 4.9164e-06
17:42284294 T C 0.077258 -9.7574e-06
17:42287433 T C 0.054846 3.1532e-05
17:42290860 A G 0.066582 1.9844e-05
17:42292696 A G 0.032635 -2.8006e-05
17:42299300 G A 0.343372 -5.0929e-06
17:42305699 A G 0.678299 9.0420e-06
17:42327418 A G 0.041920 2.1513e-06
17:42333071 T C 0.040726 1.3135e-05
17:42335135 T C 0.160264 5.3670e-05
17:42336424 A G 0.043912 3.0506e-05
17:42338482 A G 0.183206 -1.9257e-04
17:42338945 C T 0.044626 2.9765e-05
17:42338993 T C 0.035780 -1.7990e-06
17:42338998 G T 0.087409 -6.8308e-05
17:42339303 T G 1.416811 -3.8312e-07
17:42344422 A G 0.022483 -2.5394e-05
17:42344552 A C 0.046159 -2.6742e-06
17:42348725 T C 0.272159 -4.4689e-06
17:42355095 G A 0.072267 2.7330e-05
17:42357986 T C 0.038918 3.2460e-05
17:42359168 A C 0.603200 -1.6501e-05
17:42366577 G C 0.753866 -5.9595e-06
17:42369725 A G 0.090214 -5.4124e-06
17:42371127 A G 0.085390 -5.1543e-05
17:42371414 T C 0.028623 -4.9355e-06
17:42374234 T C 0.036643 -1.9346e-05
17:42374666 T C 0.032778 1.2927e-05
17:42385645 A G 0.169984 -2.4554e-05
17:42392622 C T 0.715989 -3.7198e-05
17:42393494 T C 0.540038 -2.5202e-05
17:42393999 A G 0.024978 -1.2287e-05
17:42395240 T G 0.073606 -8.5870e-06
17:42396896 T C 0.192087 3.8075e-06
17:42398052 G A 0.745459 -3.9203e-05
17:42398802 A G 0.186654 6.5263e-06
17:42398997 T C 0.048621 1.8262e-05
17:42418967 A G 0.793175 -2.3654e-05
17:42420650 T C 0.134670 -2.5126e-05
17:42432774 A G 0.079505 -1.3781e-05
17:42436220 A G 0.184699 4.2299e-05
17:42437000 A G 0.130720 2.8900e-06
17:42439469 A G 0.074079 4.8945e-06
17:42443784 C T 0.772497 1.9720e-05
17:42463054 C G 0.026556 -1.8307e-06
17:42464604 C G 0.027239 -3.5975e-06
17:42468139 A G 0.112898 -7.6656e-06
17:42472588 T C 1.251209 -3.0304e-05
17:42475557 T C 0.092972 7.6698e-06
17:42477385 C T 0.024710 -6.3120e-06
17:42482072 C T 0.031251 3.8816e-06
17:42482291 A G 1.028603 -4.6035e-05
17:42486768 G A 0.123733 -1.0050e-06
17:42506728 C T 0.141045 -2.1742e-05
17:42519616 T C 0.055801 5.5379e-06
17:42528762 C A 0.117811 -2.4544e-06
17:42546955 T C 0.124954 -3.1668e-05
17:42555485 G A 1.362142 -3.3458e-05
17:42567121 C T 0.076156 -1.9458e-05
17:42572299 T C 0.025818 -3.3957e-06
17:42573761 A G 0.024649 -6.5606e-06
17:42607368 T C 0.596740 2.0254e-05
17:42624404 A G 0.884865 -7.1620e-05
17:42626949 C T 1.479695 -4.6563e-05
17:42635716 C T 0.083673 -1.5959e-05
17:42637488 T C 0.214859 5.1407e-06
17:42639174 T C 0.040247 -2.2258e-05
17:42650933 C T 1.338473 -2.7224e-05
17:42657323 G A 1.410515 -2.9899e-05
17:42660868 C T 1.734052 -1.1158e-05
17:42662191 T C 0.323870 1.3242e-05
17:42670778 G A 1.104123 6.9377e-07
17:42672663 C T 0.273200 3.2289e-06
17:42697809 G T 0.687815 3.9363e-06
17:42700120 A G 0.413095 1.4873e-06
17:42702227 T G 1.804796 -3.1945e-05
17:42704830 A C 0.047077 -9.0814e-07
17:42719228 A G 0.277239 3.4175e-06
17:42728320 A G 0.884821 -2.6990e-05
17:42741461 A G 0.062217 6.1146e-05
17:42744210 T A 0.055152 -1.4156e-05
17:42744238 C A 0.402199 -3.2049e-07
17:42745180 G A 0.022561 5.4049e-06
17:42753873 G A 0.196285 -5.1465e-05
17:42754777 T C 0.919757 5.4436e-06
17:42762718 T A 0.037191 8.7957e-06
17:42769457 A G 0.043793 2.0811e-06
17:42770743 A G 0.067735 -2.6038e-05
17:42785311 C T 0.083493 7.1263e-06
17:42786711 A G 0.035321 5.4038e-05
17:42796045 A G 0.035270 -1.3538e-05
17:42800414 T C 0.177151 -5.3635e-05
17:42804136 C T 0.043161 -9.6347e-06
17:42814955 A G 0.168587 3.5330e-05
17:42823211 T G 1.454560 3.5085e-05
17:42835129 C T 0.294224 4.5809e-07
17:42841978 A G 0.063815 4.2435e-06
17:42846331 T G 0.078230 -1.1698e-05
17:42851074 A G 0.079267 -1.4389e-05
17:42854610 C T 1.204513 9.1775e-06
17:42855746 G A 0.088810 2.7109e-06
17:42865459 T C 0.877300 1.5507e-05
17:42872361 T C 0.686315 -1.2744e-05
17:42872579 A C 1.788164 3.2240e-05
17:42874450 C A 0.265579 2.2761e-05
17:42876111 G C 0.086372 -2.7181e-05
17:42884957 T A 0.343005 -9.2573e-06
17:42896377 C T 1.535588 3.8006e-05
17:42923398 T C 0.783431 -3.9771e-05
17:42923432 G A 1.281835 -8.3279e-06
17:42925559 T C 1.267600 -3.1020e-06
17:42925608 T C 0.028008 -1.0178e-05
17:42934415 C T 0.033985 2.8716e-06
17:42935059 C T 0.405344 -2.4752e-05
17:42940657 C T 0.082082 1.9062e-05
17:42954781 C A 0.035304 5.2098e-06
17:42962808 T C 0.231208 -1.3031e-05
17:42976338 T C 0.056359 1.5559e-05
17:42981104 C T 0.696831 -1.3948e-05
17:42981654 G A 0.633676 -2.8451e-05
17:42984085 T C 0.026094 -1.9278e-05
17:42985772 T C 0.475078 5.1083e-05
17:42987512 A G 0.056695 1.7362e-05
17:42987523 A G 0.327644 -1.1046e-05
17:42987524 C T 0.549836 -3.0027e-05
17:42989063 T C 0.083867 -2.8597e-06
17:42991449 T C 0.041791 -5.2634e-06
17:42994147 A G 0.049410 2.2351e-05
17:42995066 G A 0.030632 1.7276e-05
17:43000481 T C 0.086219 -6.1551e-06
17:43003484 C T 0.540602 -3.0359e-05
17:43005128 T C 0.033247 4.0169e-05
17:43008446 T C 0.096745 -1.1283e-05
17:43008970 C T 0.180976 1.8735e-05
17:43009886 A G 0.815927 -1.8164e-05
17:43015872 C A 0.042624 -7.7579e-06
17:43028573 A G 0.055121 -5.3923e-06
17:43036079 T C 0.097034 -1.1344e-05
17:43040094 A T 0.599348 -2.3480e-05
17:43041806 C T 1.085529 -1.3854e-05
17:43054377 A G 0.080100 2.7818e-06
17:43056905 T G 0.070645 -1.3107e-06
17:43058742 C T 1.295343 -9.7779e-06
17:43059071 A G 0.579381 -1.8301e-05
17:43060255 T C 0.474258 6.7618e-06
17:43061270 C T 0.089657 -7.0454e-06
17:43068547 C T 0.092553 -5.1039e-06
17:43068628 A G 1.389416 -1.5151e-05
17:43069017 A C 0.039176 -2.1495e-05
17:43070257 A G 0.195803 -1.9208e-05
17:43071792 C T 0.022174 -3.2631e-06
17:43073296 T C 0.087841 -2.4548e-05
17:43073430 T C 0.103154 7.9983e-06
17:43087376 A G 0.359657 -1.5883e-05
17:43093282 A C 0.068870 -2.9329e-05
17:43093949 A C 0.058270 -1.5414e-05
17:43114333 T C 0.152479 1.5741e-05
17:43116313 T C 0.519017 -2.1470e-06
17:43116679 A G 0.085642 -5.7484e-06
17:43120669 G C 0.130410 -9.7042e-06
17:43122245 T C 0.405187 -4.0473e-05
17:43131480 T A 1.258679 -1.4863e-06
17:43136303 C T 1.257832 -2.4631e-06
17:43141634 T C 1.099965 -1.0345e-05
17:43147351 T C 0.459340 -4.4541e-05
17:43148510 A G 0.246225 -2.0753e-06
17:43155379 A C 0.257492 -2.8417e-06
17:43165185 C T 1.165038 -2.1605e-05
17:43170907 T C 1.892623 -2.5006e-06
17:43171154 T C 0.430010 2.4860e-05
17:43179674 G A 0.139733 8.8436e-06
17:43183108 A G 0.695634 1.4970e-05
17:43190322 C T 0.028871 -3.1113e-05
17:43190846 A G 0.085798 1.1705e-05
17:43195205 T C 0.111426 6.3248e-06
17:43195981 C T 0.536060 3.5393e-06
17:43199904 G A 0.999939 1.6661e-05
17:43201309 A G 0.035477 7.9944e-06
17:43207030 T C 0.168907 1.0053e-06
17:43208121 T A 0.535962 -2.1017e-06
17:43212963 T G 1.036035 1.6902e-05
17:43216281 T C 0.680515 1.0339e-05
17:43216472 G A 0.129227 2.5392e-05
17:43219912 G A 0.175223 1.9327e-06
17:43227214 C T 0.506771 1.3783e-05
17:43248581 T C 0.362615 2.9099e-05
17:43253551 A G 0.230355 9.2996e-06
17:43268267 T C 1.350936 -1.6158e-05
17:43274524 A G 0.021854 -5.1794e-07
17:43287642 T G 0.883226 -3.9072e-06
17:43289122 G A 0.158116 1.3435e-05
17:43294383 A G 0.045371 -1.4274e-05
17:43298388 G A 1.395974 -2.4263e-06
17:43312893 G A 0.371295 -2.3439e-07
17:43317574 A G 0.296624 5.4142e-06
17:43333125 T C 0.940806 1.6111e-05
17:43334649 A C 1.018560 8.8139e-06
17:43335567 T G 0.043463 -4.8899e-06
17:43336687 C G 1.400336 -3.9017e-06
17:43340631 T C 0.104769 -9.4812e-06
17:43342141 C G 1.450942 3.3437e-07
17:43364638 T C 0.022446 -2.6588e-05
17:43365392 A G 0.246348 -2.6688e-06
17:43368600 T C 0.112289 1.0793e-05
17:43370481 T C 0.511816 2.8775e-06
17:43383100 G A 0.856048 -5.3055e-06
17:43395013 C T 0.042447 1.9801e-05
17:43395255 G T 0.024989 -1.3643e-05
17:43398618 A G 0.100897 6.2836e-06
17:43403005 C T 1.237151 -1.0067e-06
17:43410053 A G 0.025805 -8.6208e-06
17:43411574 G A 0.122897 -2.8435e-05
17:43413451 G A 1.457473 1.9965e-05
17:43417273 T G 0.217041 2.5879e-05
17:43417458 A G 0.051528 1.3613e-05
17:43419848 G A 0.022357 2.2790e-05
17:43423890 C T 0.194317 -9.3768e-06
17:43424018 A G 0.099237 -3.8911e-05
17:43430696 G A 0.691983 9.6607e-06
17:43456769 T C 0.793808 -1.1841e-05
17:43459697 T C 0.959175 -1.0667e-05
17:43461460 G A 0.933792 1.2623e-05
17:43462127 A C 0.044704 1.1972e-05
17:43470156 A G 0.562429 -4.4808e-06
17:43472507 G A 0.520353 -2.3321e-06
17:43482264 T C 0.109083 1.7771e-05
17:43501182 T C 0.648577 1.5401e-06
17:43504466 T C 0.080892 5.7876e-06
17:43508223 T G 0.371655 1.6659e-05
17:43516738 C A 1.478559 -1.0101e-06
17:43546853 A G 1.150163 -1.0674e-05
17:43555253 G A 0.371386 1.5818e-05
17:43572896 G T 0.455427 4.4704e-05
17:43584936 G C 0.036837 1.9854e-05
17:43659975 C T 0.428888 5.1475e-05
17:43703798 T C 0.041410 8.9586e-06
17:43719143 G A 0.454366 4.6583e-05
17:43728376 A G 1.483081 -5.3764e-05
17:43733264 T C 1.936304 -5.3914e-06
17:43744347 A G 0.062509 -1.5263e-07
17:43749694 C T 0.040730 -9.6175e-06
17:43751913 A G 1.505611 -4.4149e-05
17:43752305 G C 0.038646 -5.8534e-06
17:43757579 C A 0.223885 -2.8182e-06
17:43761751 A G 0.023105 5.2917e-06
17:43763292 T G 0.031102 5.0928e-06
17:43767804 G A 0.076404 -7.1696e-06
17:43783175 T C 0.146787 9.8841e-06
17:43784625 A G 0.063495 8.9699e-07
17:43796179 C T 1.919196 -8.4110e-06
17:43798308 A G 0.136635 9.3816e-06
17:43805194 G T 1.077108 -1.2731e-05
17:43811260 A G 1.092808 -2.7496e-05
17:43813186 A G 0.809447 2.8081e-05
17:43818196 C A 0.090269 -5.4448e-06
17:43829558 G A 0.108281 -8.7795e-06
17:43857223 G C 0.059344 5.7354e-06
17:43857811 A C 0.022415 4.3694e-06
17:43858705 A C 0.289573 -1.4519e-05
17:43859106 C A 0.913848 -2.4593e-05
17:43865871 A G 0.308864 -7.9963e-06
17:43869277 G T 0.042423 2.6298e-05
17:43879911 C A 0.177824 -6.2634e-06
17:43884402 T C 0.086978 -2.6324e-06
17:43888447 A G 0.033702 -4.1725e-06
17:43891633 C T 1.790285 -1.1244e-05
17:43901665 C T 0.096113 -2.0000e-05
17:43903402 T C 0.040257 4.6718e-06
17:43916189 A G 0.070458 -1.0765e-05
17:43922640 A G 0.136904 9.7680e-06
17:43923180 A G 1.125124 -4.2595e-05
17:43923898 G A 1.800770 8.3314e-06
17:43924412 C T 1.726195 4.1108e-06
17:43925297 T C 0.528591 4.9383e-05
17:43930200 C T 0.149150 3.8324e-06
17:43934387 A G 0.261423 -1.2812e-06
17:43945088 T C 0.082524 -5.5022e-05
17:43953502 G A 0.379923 -1.6932e-05
17:43968246 C T 0.034835 -7.4880e-06
17:43976235 G A 1.391245 -1.9172e-05
17:43976684 C T 0.678054 3.5219e-05
17:43989313 C T 0.054071 2.1332e-05
17:43994763 G A 0.188065 -5.3641e-05
17:43998278 T C 0.053853 1.7043e-05
17:44004924 G A 0.112779 2.5539e-06
17:44019712 A G 0.767568 -1.7014e-05
17:44030670 A G 0.026964 8.2512e-06
17:44031385 T C 0.046615 -2.2646e-05
17:44038785 G A 0.442834 4.3654e-05
17:44044058 A C 0.027868 -1.6305e-05
17:44054696 A G 1.186864 -2.1206e-05
17:44060492 A G 0.117144 -6.8717e-06
17:44067382 C T 0.389252 -5.2592e-06
17:44071851 A G 0.827218 3.7792e-05
17:44072799 T C 0.088120 -3.1044e-05
17:44073122 A G 0.067826 -2.1039e-05
17:44078618 C T 0.081742 3.6421e-05
17:44081064 G A 0.454016 4.8818e-05
17:44081268 A G 0.244991 -7.0249e-06
17:44083297 C T 0.214420 -1.8424e-05
17:44086267 G A 0.352487 -2.5778e-06
17:44087500 G A 1.235931 2.3848e-05
17:44089281 A G 0.055876 -2.3167e-05
17:44103704 A G 0.055186 3.3813e-06
17:44105727 A G 0.031261 7.0040e-06
17:44116843 A C 0.784427 -3.1279e-05
17:44127212 G A 0.023088 1.0920e-05
17:44141223 T C 0.144601 1.6517e-05
17:44147404 A C 0.364706 -8.8369e-07
17:44159102 T C 0.452744 5.2620e-05
17:44162230 A G 1.104330 3.8675e-05
17:44162309 T A 0.022531 6.5352e-07
17:44164583 T C 0.069438 4.9982e-06
17:44182580 A G 0.054907 -1.6954e-05
17:44202136 T C 0.112412 7.1466e-07
17:44207665 G A 0.069367 5.0854e-06
17:44229787 C A 0.031299 -1.4892e-05
17:44238217 T C 0.027253 3.4098e-06
17:44248848 A G 0.363577 -5.1609e-06
17:44252598 C A 0.031775 1.7021e-05
17:44275616 A G 0.069951 2.9087e-06
17:44282481 A C 0.114258 -3.6160e-06
17:44333890 A G 0.446760 6.3155e-05
17:44334419 T C 0.446930 4.8593e-05
17:44792632 G C 0.046523 8.7220e-06
17:44793283 T C 0.672913 2.0628e-06
17:44798551 A G 0.065290 1.0856e-05
17:44800946 T C 0.477750 7.1466e-05
17:44810652 T C 0.044439 -1.9880e-06
17:44814598 G A 0.045326 -7.2054e-06
17:44828931 A G 0.433559 5.6984e-05
17:44833217 A C 0.326189 1.1467e-05
17:44845538 T C 0.040516 6.9517e-06
17:44852612 C A 0.506920 -2.7063e-05
17:44855547 T C 0.093315 8.5589e-06
17:44856641 C G 1.565761 -4.7370e-05
17:44857756 T C 0.044323 -2.5958e-06
17:44860458 T C 0.031642 1.2284e-05
17:44862613 G A 1.526126 -6.2391e-05
17:44863133 C T 0.495446 4.6362e-05
17:44866196 G A 0.096939 2.3698e-06
17:44868049 T C 0.042777 -4.3110e-06
17:44869567 T C 0.651195 -1.0926e-05
17:44871725 C T 0.215182 -1.5273e-05
17:44872032 A G 0.064784 1.6962e-05
17:44873995 C T 0.507509 3.0794e-05
17:44874065 T C 0.038466 -2.5159e-06
17:44876583 G A 0.227537 -2.6443e-05
17:44877342 T C 0.029327 2.7722e-05
17:44878268 C T 1.770237 1.0811e-05
17:44879350 A G 0.849537 4.8460e-05
17:44891899 A G 0.049733 -7.5583e-06
17:44892950 G C 0.108924 -1.4984e-05
17:44893221 G C 0.375555 -3.8056e-05
17:44901449 A G 1.280938 -1.8960e-05
17:44908300 G A 0.548555 -1.0957e-05
17:44915265 A G 1.010414 -9.4189e-06
17:44915660 G A 0.281791 -4.2010e-05
17:44921929 C T 0.527625 2.0108e-05
17:44923447 A G 0.037826 2.3876e-05
17:44923793 A G 0.202344 7.1117e-06
17:44925643 A G 0.287452 1.7327e-05
17:44926208 A C 0.063821 2.5785e-05
17:44931399 T C 0.079804 1.7615e-05
17:44944605 G A 0.097252 7.9525e-06
17:44947756 G A 0.582998 1.8688e-06
17:44948923 A G 0.084992 -2.1584e-05
17:44949100 C G 0.217847 -1.8689e-05
17:44949244 A G 0.049423 -1.5327e-05
17:44950122 C T 1.477546 3.2205e-06
17:44950253 A G 0.610955 3.5003e-07
17:44953205 C T 0.045180 1.6640e-05
17:44954937 T C 0.049066 -1.3017e-05
17:44958022 T C 0.205553 -1.2468e-05
17:44970670 T C 0.041770 1.9314e-05
17:44979705 C A 0.071491 1.1894e-05
17:44987733 C A 1.970235 9.4426e-06
17:44987791 T G 1.244750 -4.6741e-05
17:44990284 C T 1.957631 5.9694e-06
17:44996623 G A 0.256758 -1.6111e-06
17:44998056 A G 0.050358 -8.1880e-07
17:45000565 A C 0.049848 -7.2465e-06
17:45002540 G A 0.087896 -1.3107e-05
17:45005095 T C 0.640431 1.0595e-04
17:45008570 A G 0.697613 1.1813e-04
17:45010552 A G 0.029313 -1.0768e-05
17:45010863 G A 0.033995 7.3889e-06
17:45013271 C T 0.295050 2.6329e-05
17:45019731 C T 0.964934 -2.6294e-05
17:45051129 G A 1.782003 -5.4085e-05
17:45052241 A G 1.617034 -2.6019e-05
17:45055107 G A 0.273111 1.7937e-05
17:45056928 C T 0.898424 -9.1361e-06
17:45057826 A C 1.246100 -3.1629e-05
17:45059900 T C 0.021351 -3.2974e-05
17:45066365 T C 1.078104 -4.4231e-07
17:45071164 G A 0.163790 -1.5187e-05
17:45076183 G C 0.200630 -2.1495e-06
17:45078586 C T 1.495024 -1.2074e-05
17:45083252 T G 0.218034 4.2512e-05
17:45104835 T C 0.263921 2.6410e-05
17:45139029 T C 1.922844 -5.1013e-06
17:45144509 C T 0.060279 8.5682e-06
17:45146839 A G 0.211799 -8.8093e-06
17:45150375 A G 0.262803 2.2881e-05
17:45161468 T G 0.043164 8.3757e-06
17:45181499 A G 1.024302 -1.8714e-05
17:45203281 C T 0.029939 6.6773e-06
17:45209503 A G 0.189720 -4.0113e-05
17:45215743 C T 0.048413 -1.9286e-05
17:45215865 T C 0.038884 1.0227e-05
17:45217429 C T 0.828285 3.4837e-06
17:45229812 C T 0.109947 -1.2031e-05
17:45252022 T C 0.065304 -2.7166e-05
17:45253958 C T 0.147498 3.4125e-06
17:45256532 G A 0.238715 1.3956e-05
17:45261955 A G 0.191519 2.8911e-05
17:45267212 C A 0.189044 -4.1884e-05
17:45267629 T C 0.129445 3.4828e-06
17:45274139 A G 0.128636 -2.7705e-05
17:45280028 T C 0.039523 1.4954e-05
17:45280802 G T 0.125691 6.8236e-06
17:45281257 G T 0.431832 1.8704e-05
17:45282361 G A 0.035487 1.7502e-05
17:45284787 G A 0.709614 -2.4017e-05
17:45301220 A G 0.056712 1.6467e-06
17:45306864 C T 0.089018 1.0056e-05
17:45307359 A G 0.849398 -4.2176e-06
17:45307928 G A 0.792111 -7.5131e-06
17:45308047 G A 0.664574 4.1697e-06
17:45308742 T C 0.099560 1.7612e-05
17:45310291 A G 0.117093 3.1616e-05
17:45313193 C T 0.095902 -7.5663e-06
17:45315486 G A 0.547949 2.1954e-05
17:45317499 C T 0.208056 3.6524e-06
17:45320514 T G 0.497207 -2.4516e-05
17:45329770 A G 0.323864 6.5985e-05
17:45333196 T C 0.044976 1.0625e-05
17:45333743 G A 1.341781 2.0413e-05
17:45337337 G T 0.607412 -3.3294e-08
17:45343399 A G 0.036548 -7.0322e-07
17:45349053 A G 0.067670 4.6582e-06
17:45357489 T C 0.214202 2.4185e-05
17:45360680 T C 0.076690 1.9690e-05
17:45360730 C T 0.301891 -1.1648e-05
17:45362645 A G 0.039907 -2.9456e-05
17:45368248 A G 0.044493 -8.2023e-06
17:45371897 T C 0.047985 1.0712e-05
17:45373571 C T 0.222478 2.7178e-06
17:45388283 G A 0.131162 -7.2846e-06
17:45393407 A G 1.286394 3.8708e-06
17:45404363 C T 0.043657 -5.4717e-06
17:45405144 A G 1.199964 1.8586e-05
17:45412629 T C 0.028824 8.6279e-06
17:45414622 G C 0.034223 -1.0509e-05
17:45419139 G A 0.433862 3.6031e-05
17:45425287 T C 0.104857 1.0147e-05
17:45438788 T C 0.021466 -1.7217e-05
17:45447832 G A 0.106302 2.1732e-05
17:45451894 A G 1.217568 2.4810e-05
17:45452257 T A 0.034614 2.6822e-05
17:45468842 T A 0.107281 2.2028e-05
17:45502165 G A 0.107564 2.0411e-05
17:45504870 T C 0.133467 1.1008e-05
17:45505768 C T 0.040023 -5.3128e-06
17:45548320 T C 0.022636 -2.6330e-05
17:45550604 T C 0.108924 -6.3873e-06
17:45695110 G A 0.032387 -2.6074e-05
17:45700138 C T 0.049294 2.7715e-05
17:45702280 C T 1.002519 -2.3891e-05
17:45710040 G T 0.040230 -5.0078e-06
17:45720651 G A 0.026583 -1.3426e-05
17:45721010 C T 0.114679 9.2935e-07
17:45730168 G C 0.025029 -2.0462e-07
17:45742034 C T 0.042695 -2.7252e-06
17:45759767 T C 0.463882 1.4148e-05
17:45768836 C T 1.030095 1.7462e-05
17:45774072 C T 1.168074 1.1137e-05
17:45785702 T C 0.033223 -2.4293e-05
17:45794706 G A 1.335821 1.3404e-05
17:45796313 T C 0.030279 1.5888e-05
17:45799578 C T 0.552485 -3.1523e-06
17:45805811 G A 0.266447 1.5542e-05
17:45808828 C T 0.513679 -3.0086e-05
17:45809424 C T 0.048648 -6.9209e-06
17:45810919 G C 0.051956 4.3788e-06
17:45811915 C T 0.038483 1.0433e-06
17:45817367 A G 0.780756 -1.2036e-05
17:45823035 A G 0.179980 -1.6025e-05
17:45823462 C T 0.118725 1.3665e-05
17:45825384 G A 0.096936 -8.7885e-06
17:45836727 A G 0.055577 -8.0142e-06
17:45858836 T C 0.589403 -3.7160e-05
17:45860951 T C 0.176828 -1.8384e-05
17:45873200 G T 0.047465 -1.0928e-05
17:45880185 T C 0.385441 7.8925e-06
17:45880748 T C 0.452652 1.7612e-07
17:45881197 C G 0.287353 3.3534e-05
17:45882243 A G 0.045537 -8.9523e-06
17:45884486 A G 0.042872 -1.3027e-05
17:45885756 T C 1.139621 -2.6935e-05
17:45889349 A G 0.102865 1.3546e-05
17:45891419 A G 0.026617 5.9060e-06
17:45892859 C A 0.251964 1.7025e-05
17:45892879 A G 0.027539 -1.8228e-05
17:45895317 A G 0.787688 -6.7397e-05
17:45909183 G T 0.782694 -6.0334e-05
17:45912302 T C 0.317540 2.1008e-05
17:45912672 T C 0.050209 -1.8511e-05
17:45914403 A G 0.021793 -6.7528e-06
17:45915766 C T 0.045262 3.9360e-06
17:45915788 C T 1.960106 2.5977e-06
17:45917605 C T 0.073905 -1.8493e-05
17:45917703 T C 0.058708 1.7246e-05
17:45930197 C T 0.042175 -2.2754e-06
17:45930822 A G 1.169002 -8.3853e-06
17:45933642 T C 0.067153 2.4042e-05
17:45933872 T G 0.039193 1.6962e-05
17:45936072 C T 0.147726 6.1172e-06
17:45944894 A G 0.073538 -1.2951e-05
17:45949659 T C 0.041913 2.0039e-06
17:45957591 G T 0.313107 -5.9010e-07
17:45959996 T C 1.977820 1.7112e-05
17:45960746 G A 0.139457 1.7593e-05
17:45969328 T C 0.084326 6.4731e-06
17:45991240 T C 0.604658 4.4052e-06
17:46000406 C T 0.306953 1.5325e-05
17:46010380 C G 0.587370 -3.8750e-06
17:46015969 C T 0.846467 3.9526e-06
17:46020698 T C 0.337521 1.4894e-05
17:46022065 A G 0.137298 7.9089e-06
17:46027852 A G 0.138261 9.0999e-06
17:46029089 T C 0.856629 4.2579e-05
17:46042494 A G 0.112619 2.9335e-05
17:46052883 A G 0.070961 -1.8336e-05
17:46055036 A G 0.416373 1.7453e-05
17:46059110 T C 0.060918 2.0993e-05
17:46060841 T C 0.459979 2.7664e-06
17:46065092 C A 1.481085 -5.0894e-06
17:46066526 G T 0.116787 -1.3709e-06
17:46070227 A C 0.037945 -4.3550e-06
17:46072228 T C 0.576124 -3.3271e-05
17:46073854 C T 0.028113 -1.4939e-05
17:46083872 C A 0.182506 -1.7360e-05
17:46098091 T C 0.128122 -2.3462e-05
17:46103237 A C 0.141178 1.1812e-05
17:46104645 G A 0.068704 -5.5299e-06
17:46109371 A G 0.442936 -5.8556e-05
17:46120325 C T 1.605029 -8.0387e-06
17:46123004 A G 0.510694 -5.7084e-05
17:46123932 C T 0.256401 2.7497e-05
17:46123983 A G 0.117059 1.7256e-05
17:46126373 A G 0.189979 5.1110e-05
17:46134798 T C 0.066701 -3.8466e-06
17:46136133 C G 0.190077 4.7918e-05
17:46139167 G A 0.086651 -1.8892e-05
17:46139209 G T 1.632908 2.3971e-05
17:46149737 C T 0.060337 -7.1673e-06
17:46164576 A G 0.072195 -1.7539e-06
17:46189542 T C 0.025359 1.1627e-05
17:46229691 T C 1.808811 -5.0648e-05
17:46230604 T C 0.061972 -2.5650e-07
17:46238276 G A 0.490958 7.0857e-06
17:46246915 A C 0.037102 6.1951e-06
17:46250117 C G 0.061731 1.5732e-05
17:46251250 T C 0.039108 2.3419e-05
17:46260674 C T 0.238324 2.6960e-05
17:46261775 A G 1.632217 2.3348e-05
17:46262171 T C 1.227411 -1.9303e-05
17:46266849 A G 0.069078 1.7380e-07
17:46276933 C T 0.060850 2.7853e-06
17:46280232 T G 0.405626 6.4085e-05
17:46291721 T G 0.057420 3.6030e-05
17:46292923 T C 1.442137 -7.9448e-06
17:46328667 A G 0.433532 2.1443e-05
17:46339195 C T 0.065090 -1.1830e-05
17:46345760 G T 0.233751 2.2214e-05
17:46357120 A G 0.539943 2.2025e-05
17:46380874 G T 0.050035 1.9718e-05
17:46411500 G A 0.551091 1.7097e-05
17:46423113 G A 0.057355 9.9941e-06
17:46430861 G A 1.094828 3.2044e-05
17:46448831 C T 0.095253 -1.5895e-05
17:46453967 T C 0.099567 -9.7741e-06
17:46455840 C A 0.364322 -1.8362e-05
17:46458531 T C 0.048039 -3.8408e-05
17:46460525 T C 0.176339 5.2737e-05
17:46463909 A G 0.348625 -3.5706e-05
17:46474118 T G 0.106595 2.0772e-06
17:46500100 A G 0.430343 2.2339e-05
17:46505687 T C 0.039397 -2.0748e-05
17:46508156 A G 0.074677 1.9206e-05
17:46512688 T G 0.716060 5.5945e-05
17:46523974 G A 0.469179 -6.2251e-05
17:46524246 T C 0.113527 1.4600e-06
17:46527239 G A 0.044527 6.8030e-06
17:46540006 G A 0.031510 -6.1730e-06
17:46541672 C A 0.053846 1.0203e-05
17:46548931 C T 0.123720 2.4475e-05
17:46550116 T C 0.099768 -6.4658e-06
17:46555268 G A 0.496915 1.2200e-05
17:46555343 C A 0.070315 -1.2568e-06
17:46555745 C T 0.098010 9.3343e-08
17:46561452 C T 0.318410 -2.3340e-05
17:46567207 T C 0.170178 6.8175e-06
17:46571866 C T 0.170491 6.2418e-06
17:46572086 C A 0.035892 1.9006e-05
17:46574318 G A 1.603367 6.9702e-06
17:46579232 T C 0.160591 -1.5890e-06
17:46581184 C T 1.252025 2.0200e-05
17:46585890 C T 0.990212 4.2179e-06
17:46589265 G A 0.394257 -9.9013e-06
17:46592125 G A 0.059330 -1.5566e-05
17:46592179 A G 0.090095 1.9779e-05
17:46600513 C T 0.029429 2.3300e-05
17:46605689 C T 0.030918 4.7994e-06
17:46607958 A T 0.392418 -8.6807e-06
17:46617019 G A 1.572030 -5.4875e-07
17:46617364 T C 0.021507 3.4342e-05
17:46618983 A G 0.217453 -2.0004e-05
17:46620288 A G 1.223515 1.3003e-05
17:46620725 A T 0.027148 -3.0614e-05
17:46623054 C G 0.115189 -2.4198e-05
17:46629593 T G 1.403280 -5.1132e-06
17:46640398 A G 0.039346 -8.7608e-06
17:46643657 G A 0.041828 4.5141e-06
17:46657862 C A 0.076618 4.4276e-05
17:46658475 T C 0.380651 -8.8423e-06
17:46661292 A G 1.313600 1.9388e-07
17:46663861 T C 0.102437 4.5727e-06
17:46666483 A G 0.082412 7.5728e-06
17:46667304 T C 1.044018 -9.3237e-06
17:46669430 T C 1.316139 -4.7228e-06
17:46673723 G T 1.167060 -3.6199e-06
17:46675426 T C 0.024503 2.2492e-06
17:46679834 C T 0.133950 -6.5052e-06
17:46682334 A G 0.081263 2.3622e-06
17:46684929 G A 0.496867 7.8380e-06
17:46688135 A G 0.049253 8.4518e-07
17:46688256 C T 1.825596 -8.5719e-06
17:46688371 G A 0.049746 1.2146e-07
17:46693683 T C 0.337993 1.5206e-06
17:46694734 A G 0.066429 9.0273e-08
17:46696416 G C 0.998861 -3.6611e-06
17:46700352 A G 0.023615 2.7397e-06
17:46703893 T C 0.139464 -2.6303e-05
17:46703923 T C 0.042695 1.2821e-05
17:46708650 A G 0.212248 -1.0722e-05
17:46713327 G A 0.044442 3.0878e-06
17:46715405 G A 0.110834 1.9275e-05
17:46716595 A G 0.041536 -7.2373e-06
17:46718046 A G 0.024615 4.8093e-06
17:46720565 T C 0.555215 -6.6927e-06
17:46733874 C A 0.069523 1.1050e-05
17:46735520 C T 1.959155 -1.1932e-05
17:46745368 T C 0.041658 -3.9484e-05
17:46748245 C T 0.025720 1.6940e-05
17:46753887 C A 0.203547 -2.5641e-06
17:46766398 T G 0.044381 3.3047e-07
17:46766874 C T 1.703739 -1.7401e-05
17:46775005 C T 0.322266 -8.7427e-07
17:46775901 A G 0.268011 2.2875e-05
17:46780151 A G 0.301126 1.9089e-06
17:46780476 G C 1.010641 8.5875e-06
17:46788433 A C 0.568923 -4.3772e-06
17:46792918 T C 0.103399 7.5161e-06
17:46799775 G T 0.039948 1.1791e-05
17:46799812 G A 0.811813 -4.5166e-06
17:46803538 T C 0.931524 -2.2634e-05
17:46805443 G A 0.171507 1.1713e-07
17:46813531 A G 0.279836 2.5861e-05
17:46818230 A G 0.288750 -4.9339e-06
17:46820676 T C 0.093570 8.6192e-06
17:46824674 A G 0.357447 2.1515e-05
17:46827590 C T 0.205920 -1.5617e-05
17:46828382 G A 0.064750 6.5724e-06
17:46828412 T C 0.122863 2.8919e-06
17:46829494 C T 0.040298 1.2156e-05
17:46830031 G T 1.465103 -1.0343e-05
17:46830927 C T 0.805761 2.3348e-05
17:46833298 A G 1.908096 -1.2883e-05
17:46833433 G A 1.321756 -1.2750e-05
17:46836124 G A 0.039805 -3.8989e-06
17:46838737 C T 0.195979 -8.9197e-07
17:46839566 T C 0.752687 8.2928e-06
17:46844564 T C 0.105626 1.1118e-05
17:46847364 A C 0.517715 -2.9054e-05
17:46855295 T C 0.566060 -3.1545e-05
17:46862711 C T 1.875128 -3.9864e-05
17:46863859 A G 0.047988 -1.1134e-05
17:46874272 A G 0.068880 -1.0586e-06
17:46874717 A G 0.022605 5.9446e-07
17:46877063 A G 0.071801 3.1603e-05
17:46879079 T G 0.737252 6.3754e-06
17:46881748 C T 1.928026 -2.5412e-05
17:46883883 T C 0.048549 1.1092e-05
17:46886614 G C 0.273077 6.7154e-06
17:46894377 C A 0.565309 -5.1051e-05
17:46918885 C T 0.032662 1.0188e-05
17:46924084 A G 0.031833 2.8782e-05
17:46926615 A G 0.294758 1.5028e-05
17:46928952 A G 0.020909 2.1540e-06
17:46929908 C T 0.071899 3.4174e-05
17:46930251 C T 0.049274 -5.2508e-07
17:46932195 A G 0.094029 8.4359e-06
17:46939658 G C 0.608189 -4.2685e-05
17:46946997 T C 0.109073 2.5362e-05
17:46962853 G C 0.499978 -5.2512e-05
17:46977577 C G 0.026403 -2.4956e-06
17:46978353 C T 1.398432 4.7764e-05
17:46980985 G T 0.049988 1.8472e-06
17:46988044 A G 0.579197 -3.4909e-05
17:46990075 G A 0.090748 1.2023e-05
17:46996024 T C 0.027199 -7.6413e-06
17:47000251 T C 1.129809 2.2334e-05
17:47004723 A G 0.281883 1.8886e-05
17:47007415 C A 0.073249 3.0562e-05
17:47011628 C T 0.067527 -2.7420e-06
17:47015916 C T 0.288591 8.1263e-06
17:47019923 C G 0.069917 1.7912e-06
17:47021314 T C 0.049042 -2.7555e-07
17:47030172 A G 0.070206 -4.2168e-06
17:47039132 C T 1.055883 5.2624e-06
17:47044244 G A 0.027066 2.2002e-06
17:47047868 A G 1.125392 4.6762e-06
17:47048961 T C 0.575304 -7.5742e-06
17:47059790 T C 1.155141 7.1269e-06
17:47067880 T C 0.056937 2.2232e-05
17:47068986 G T 0.393206 -2.5810e-05
17:47073014 A C 0.065470 5.8001e-07
17:47084711 A G 1.041478 -3.1103e-05
17:47088156 C A 0.108063 -5.6710e-06
17:47101054 G T 0.027573 -2.8451e-07
17:47102038 G A 0.226591 9.2524e-06
17:47109998 T C 0.649590 -2.6972e-05
17:47117430 A T 0.027950 2.9645e-06
17:47118088 G A 0.337504 9.1803e-06
17:47122492 A G 0.164861 5.4541e-06
17:47123824 A G 0.041005 1.8999e-05
17:47127532 G A 0.113663 -1.1340e-05
17:47133301 T C 0.053483 -9.6239e-06
17:47138942 A G 0.042131 -1.4800e-05
17:47141793 C A 1.838400 3.6169e-07
17:47144618 T C 0.126501 4.5141e-05
17:47150913 A G 0.173966 1.1360e-06
17:47157428 A G 0.334080 1.7827e-05
17:47159070 C T 0.267814 2.6107e-05
17:47164186 T C 0.095997 2.5100e-05
17:47165236 T C 0.347618 9.4004e-06
17:47165905 G A 0.096317 -3.2703e-05
17:47165998 G C 0.821418 -6.7184e-06
17:47168107 T C 0.036664 1.5268e-05
17:47184864 T C 0.124733 1.9983e-05
17:47191939 A G 0.039979 -1.2882e-05
17:47192620 A G 0.466303 -2.7818e-05
17:47192776 C T 1.428082 3.1745e-05
17:47196790 A G 0.472994 3.3669e-05
17:47197626 G A 0.092628 -1.3536e-05
17:47198243 T C 0.347584 1.7745e-05
17:47200661 C T 1.587071 4.6377e-05
17:47205855 A G 1.113557 1.0483e-05
17:47208596 A G 0.039475 1.3796e-05
17:47210469 A G 0.122764 1.5077e-05
17:47210506 A C 1.118888 4.7043e-06
17:47211515 G A 0.425423 3.0430e-05
17:47211560 G A 1.108315 5.0927e-06
17:47218974 T C 0.077982 2.1607e-05
17:47220726 T C 1.006055 1.2170e-05
17:47224253 C T 0.351674 -5.8534e-06
17:47226651 T G 0.536791 1.2168e-05
17:47230176 A G 0.021565 -2.3461e-05
17:47231161 T C 0.255180 1.4168e-05
17:47233576 T C 0.109661 1.2452e-05
17:47235321 G A 0.020569 7.7828e-06
17:47239647 T C 1.133712 -2.4071e-05
17:47241642 A G 0.223049 2.1738e-05
17:47246163 C T 0.207338 1.9739e-05
17:47246956 T C 0.026712 7.9750e-06
17:47254616 G A 0.059011 -4.1538e-06
17:47277765 G A 0.047054 -1.5446e-05
17:47278643 A G 0.384432 1.3158e-05
17:47283815 T C 0.624391 -8.7892e-06
17:47284735 C T 0.116611 2.0595e-05
17:47286748 A C 0.204996 1.7932e-05
17:47286962 T C 0.193504 1.8185e-05
17:47287109 A G 0.934298 -8.9368e-06
17:47292698 T C 0.046969 1.4037e-05
17:47293906 A G 0.104511 -2.8018e-05
17:47297297 C T 1.977228 -5.3262e-06
17:47298966 T C 0.187408 9.7960e-06
17:47306809 G A 0.048872 1.6049e-05
17:47306829 T C 0.488092 -3.7906e-05
17:47314413 G A 0.692571 -1.4519e-05
17:47318157 A G 0.171994 -4.2978e-06
17:47329705 C T 0.422244 6.2772e-06
17:47331987 T C 1.075439 -1.3477e-05
17:47336931 T C 0.174248 3.3598e-06
17:47340957 T C 0.055234 -6.9278e-08
17:47345797 T G 0.076860 4.3969e-05
17:47357173 T C 0.060639 -3.9343e-06
17:47358947 T C 0.072171 -8.0385e-06
17:47363255 G A 0.459595 -2.6160e-05
17:47393605 A G 0.450742 9.5971e-06
17:47397297 A G 0.029099 -5.0869e-05
17:47399549 C T 0.057216 3.0710e-05
17:47415094 G T 0.115822 -2.2921e-05
17:47424426 A G 0.030877 2.9332e-06
17:47440466 G A 0.737377 1.9836e-05
17:47444442 C T 0.925744 9.9648e-06
17:47448172 C T 0.626604 1.9375e-05
17:47455752 A G 0.170763 5.1906e-06
17:47472365 G A 0.139032 -5.3261e-06
17:47474529 A G 0.695240 -1.2872e-05
17:47477146 C A 1.574941 -8.7781e-06
17:47481374 C T 0.867196 1.9638e-05
17:47483672 T C 0.044517 -1.3323e-05
17:47485962 A C 0.223076 2.0075e-05
17:47487941 G A 0.020834 -1.8064e-06
17:47490261 A G 0.036929 2.0982e-05
17:47507019 T G 0.844353 3.9499e-05
17:47508814 G A 0.111433 -9.4894e-06
17:47512945 G C 0.174683 1.3078e-05
17:47514665 C A 0.257652 2.5035e-05
17:47516483 G C 0.032302 -1.2703e-05
17:47516523 A C 0.781446 -3.5153e-06
17:47519174 C T 1.482316 1.7232e-05
17:47520227 A G 0.187259 1.7339e-05
17:47523690 G A 0.056852 -3.6487e-05
17:47528637 A G 0.263010 1.9305e-05
17:47532513 A G 0.091836 -4.1640e-06
17:47534574 G A 1.106044 1.9558e-05
17:47542743 G T 1.579609 -9.1082e-06
17:47543692 A G 0.064556 -1.5758e-06
17:47546764 A G 0.071627 1.7340e-05
17:47547111 C T 1.031629 1.5885e-07
17:47548103 C T 0.834191 1.3757e-05
17:47551127 C T 0.093441 -1.2575e-05
17:47555846 G C 0.250261 -1.9517e-05
17:47557284 C T 1.905203 8.3022e-06
17:47562700 G A 0.233802 -7.2301e-06
17:47563873 C T 1.346928 1.0524e-05
17:47564012 C T 0.839702 3.5194e-05
17:47574283 C A 0.037167 -9.6935e-06
17:47576580 G A 0.170708 -2.4667e-05
17:47577614 G A 0.446879 7.1231e-06
17:47577872 T C 0.807505 -3.6287e-05
17:47581236 A G 0.060860 -1.2070e-05
17:47587712 T G 0.183070 3.7574e-05
17:47588761 T C 0.168856 -2.8203e-05
17:47591609 G T 0.188272 2.8910e-05
17:47591690 C T 1.166357 5.9266e-05
17:47591886 A G 0.534241 1.9276e-06
17:47592201 C G 0.055254 -1.4033e-05
17:47594519 A G 0.792210 1.4528e-05
17:47598296 G A 0.237797 1.5625e-05
17:47601234 G A 1.346758 2.3259e-05
17:47601793 A G 0.087304 1.5840e-06
17:47602216 C T 0.312447 3.0364e-05
17:47603516 A C 1.134211 7.4874e-05
17:47603656 T C 0.043069 1.7276e-06
17:47603719 A G 0.977466 2.7262e-05
17:47606037 A G 1.570378 -1.1336e-05
17:47613109 T C 0.847861 -5.9089e-06
17:47617353 A G 0.762213 -1.0445e-05
17:47627933 C T 0.026760 -1.3626e-05
17:47629847 C T 0.529318 2.9304e-05
17:47642371 A G 0.024316 5.2841e-06
17:47645719 C T 0.256333 3.8904e-06
17:47654503 C T 1.306378 1.4104e-05
17:47661317 G A 0.070373 1.4156e-05
17:47677191 C T 0.194528 2.9837e-07
17:47685050 G T 0.366793 1.1488e-05
17:47693240 T C 0.030493 6.5566e-06
17:47693858 G A 0.029898 6.4624e-06
17:47696820 A G 0.356475 1.0868e-05
17:47701415 A G 0.272798 1.0881e-05
17:47709530 A G 0.021589 1.4621e-05
17:47718188 G A 1.165259 3.5059e-05
17:47728559 G A 0.190693 4.8355e-05
17:47731331 G A 0.235635 -1.2422e-05
17:47738546 T C 0.423988 3.9945e-06
17:47742277 C T 0.166642 -2.0373e-05
17:47742498 C T 0.180629 -1.9982e-05
17:47748772 C G 0.023350 -1.7772e-06
17:47752820 C G 0.645354 -1.2711e-05
17:47768915 T G 0.134970 -2.3365e-05
17:47777073 C A 0.024169 -3.0185e-05
17:47781095 G T 0.244145 5.3492e-05
17:47782865 T G 0.182985 -2.2034e-06
17:47783663 T C 0.177722 -1.8824e-06
17:47787594 C T 0.038999 1.6984e-06
17:47800544 T C 0.079382 -3.1804e-06
17:47817990 C T 0.031897 1.8669e-05
17:47824937 T C 0.340666 -6.3801e-06
17:47826367 C T 0.258516 -1.1223e-06
17:47835179 A G 0.091234 1.9821e-06
17:47846255 T C 1.763583 -7.7082e-06
17:47878047 A G 0.078053 8.7723e-06
17:47879581 A G 0.038870 -7.6744e-06
17:47902078 G A 0.081439 -2.5479e-05
17:47930111 T C 0.046778 1.3797e-05
17:47943488 A G 0.333948 4.9465e-06
17:47943987 G A 1.766276 -1.1959e-05
17:47947919 T C 0.068581 1.6177e-05
17:47948829 G A 0.098374 2.2242e-05
17:47963502 A G 0.035753 1.8638e-05
17:47967842 A G 1.077234 -3.5165e-05
17:47972654 C T 1.735477 -1.8665e-05
17:47974739 A G 0.585789 -7.1001e-05
17:47977040 A C 0.615147 1.8980e-05
17:47978594 T C 0.168924 3.0769e-06
17:47980714 C T 0.062812 1.0444e-05
17:47988606 T C 0.037435 -4.4647e-06
17:47989987 G A 0.177831 1.8478e-05
17:47990193 G A 0.595268 1.6038e-05
17:47991511 C G 0.095171 1.7257e-05
17:47993097 C T 1.286625 -4.7648e-06
17:47993857 G A 1.931902 -1.1760e-05
17:47994255 A C 0.607195 1.8774e-05
17:47998525 C T 0.433260 -9.5469e-06
17:47999530 A G 0.391483 3.2941e-06
17:48000935 C G 0.093686 -9.0593e-06
17:48002944 C T 1.954633 5.2348e-06
17:48003001 C T 0.526486 2.5084e-06
17:48004624 A G 0.329681 6.0163e-05
17:48009459 G A 0.909667 -1.0774e-06
17:48010304 T C 0.104320 4.8666e-06
17:48010577 G A 0.404280 -1.4031e-05
17:48013857 G A 0.309462 2.1455e-05
17:48022187 C T 0.363665 3.3118e-06
17:48023142 G T 0.449637 -2.6414e-05
17:48023407 C T 0.081327 -1.0515e-05
17:48025253 T C 0.369190 2.3190e-05
17:48026533 G T 0.896152 -1.9612e-05
17:48026706 A G 0.210571 -1.7997e-05
17:48031400 G A 0.461896 -3.2505e-06
17:48031560 C T 0.297280 -1.4046e-05
17:48033589 G C 0.155844 -1.0064e-05
17:48034029 A G 1.845403 -3.5242e-07
17:48034324 A G 0.166999 -5.1465e-05
17:48037287 G C 0.215722 -6.0103e-06
17:48041116 T C 0.247905 -1.1781e-05
17:48043662 T G 0.149956 -7.8168e-06
17:48046963 G A 0.100050 8.2785e-06
17:48053255 T C 0.058147 1.5548e-05
17:48058561 T C 0.079950 -2.1369e-05
17:48063591 A G 0.165211 1.5217e-05
17:48064320 G A 1.811310 1.1529e-05
17:48065326 A G 0.025859 1.0220e-05
17:48065374 A G 0.106326 -1.4084e-05
17:48067439 A G 1.694529 -2.1461e-06
17:48070225 T C 0.346456 2.3010e-05
17:48072225 A G 0.084180 -2.2078e-05
17:48077390 G A 0.170834 -3.3762e-05
17:48079157 T C 0.123740 3.6346e-05
17:48086954 A G 0.165503 9.3407e-06
17:48091740 A C 0.078815 -1.4591e-05
17:48092439 A G 0.430435 -3.8533e-05
17:48099218 T C 0.080464 2.0267e-05
17:48099343 T C 0.032377 6.8615e-06
17:48099674 A G 1.905560 -6.7645e-08
17:48099946 C G 1.428272 -2.2078e-05
17:48103784 C T 0.047122 1.7777e-06
17:48106296 T C 0.025927 2.9135e-06
17:48106403 T C 0.920074 3.4280e-05
17:48112023 A G 1.823053 2.1703e-05
17:48113252 A G 0.071179 3.1758e-06
17:48114868 C T 0.169604 2.1687e-05
17:48120213 A G 1.245933 9.3962e-05
17:48120415 G A 0.067306 2.7351e-05
17:48121662 A C 0.156089 -6.7001e-06
17:48121876 G A 0.135248 -2.3743e-05
17:48122681 T C 0.027851 7.2512e-07
17:48122961 C T 1.729881 -4.2293e-05
17:48123424 A G 0.063696 -1.0232e-05
17:48124547 C T 0.244651 -2.3170e-05
17:48124582 G T 0.277704 -8.3905e-06
17:48125627 A C 0.149558 -1.5794e-05
17:48126461 A G 0.054081 1.0378e-05
17:48130124 A G 0.023772 8.4848e-06
17:48131460 G A 0.240772 -3.9175e-05
17:48135892 T C 0.028926 -1.2561e-05
17:48145269 A G 0.147498 -9.3218e-06
17:48151908 C T 1.836156 -1.3535e-05
17:48155425 A G 0.164905 -1.0331e-05
17:48161756 C A 1.610006 1.7600e-06
17:48166331 C T 0.068486 -1.4004e-05
17:48167298 G A 1.800787 -1.3840e-05
17:48167575 T C 0.043334 -2.4916e-05
17:48168421 T C 1.180449 8.0390e-06
17:48170895 A G 0.295050 4.3971e-06
17:48172095 A C 0.052769 -9.5455e-06
17:48172277 G A 0.130540 3.5726e-06
17:48174437 C T 1.856082 -2.6735e-06
17:48175151 T C 0.305600 6.8769e-07
17:48176336 T C 0.779297 2.4516e-05
17:48176844 C G 0.203704 -1.0582e-05
17:48184288 A G 1.371852 8.6598e-06
17:48187470 A G 0.306423 -6.7359e-07
17:48192005 T C 0.078043 -1.0365e-05
17:48194132 T C 0.070825 8.4168e-06
17:48195818 T C 1.107118 3.4771e-05
17:48196396 A G 0.028749 7.4969e-06
17:48203254 A G 0.025094 -4.0468e-06
17:48205071 A G 0.335124 3.8503e-06
17:48210990 C T 0.094947 1.0506e-05
17:48211533 G T 1.038275 -1.0534e-05
17:48216944 T C 0.305831 -2.6596e-06
17:48220584 A G 0.318227 2.5169e-05
17:48223550 C T 0.627971 3.3146e-06
17:48224075 C T 0.343868 -2.6460e-06
17:48229441 G T 0.955802 -3.8709e-06
17:48236941 C T 0.067344 -3.2697e-05
17:48241732 T C 1.267284 2.3172e-05
17:48242918 T G 0.359722 2.0015e-05
17:48243461 A G 0.126334 3.1728e-06
17:48248906 G C 0.408689 -2.5683e-05
17:48248998 T C 0.356862 3.3453e-05
17:48249621 C G 0.050664 3.4358e-06
17:48253226 G A 0.089606 4.1250e-05
17:48257917 C A 0.066752 6.9788e-06
17:48258321 T C 1.601089 1.1603e-05
17:48260429 G C 0.201276 -2.8899e-05
17:48265542 T G 0.226370 -5.2215e-06
17:48268443 T G 0.258013 -2.8182e-05
17:48273155 C A 1.757239 3.2449e-05
17:48273439 C T 1.667752 1.6283e-05
17:48274291 G T 1.744289 1.3386e-05
17:48275292 G T 0.036643 -1.3098e-05
17:48275489 G A 0.606372 6.6593e-06
17:48278507 T C 0.401390 1.5230e-05
17:48281439 A G 0.061476 -3.3134e-06
17:48285181 T C 0.056311 -2.7268e-05
17:48285993 C G 0.157303 -1.8000e-05
17:48289070 A C 1.819456 5.3332e-05
17:48292725 T G 1.382337 2.0887e-05
17:48295137 A C 0.369568 2.8969e-05
17:48295448 G C 0.308864 -2.6193e-06
17:48297769 T A 0.213227 -1.7405e-05
17:48298364 A G 0.103956 -3.3594e-05
17:48300633 G A 0.128547 1.6575e-05
17:48309874 A C 0.537019 3.2618e-07
17:48317481 T C 0.505900 4.0648e-06
17:48326959 C T 0.471821 5.3565e-07
17:48327046 T C 1.541466 -1.4714e-05
17:48333349 A G 0.456392 -7.5455e-05
17:48338421 T C 0.047475 2.0397e-05
17:48339882 C T 1.502783 -1.2835e-05
17:48345995 C T 0.186402 -1.8523e-05
17:48347181 T C 0.172718 -9.4755e-06
17:48347632 T C 0.171164 -3.1292e-06
17:48351018 T G 1.897495 6.2503e-06
17:48352870 G A 1.528040 3.0737e-06
17:48353738 G C 0.033223 7.6269e-06
17:48354681 C T 0.066722 -2.1161e-05
17:48355560 C T 0.284878 -1.4451e-05
17:48357416 T G 0.221257 -8.0103e-06
17:48358447 G C 0.118582 -2.2716e-06
17:48361187 T C 0.180680 -1.0347e-05
17:48363767 A G 0.617357 5.6766e-06
17:48364231 T C 0.998783 4.0147e-06
17:48364419 T C 0.041988 9.3879e-06
17:48365359 C T 0.069156 1.4485e-05
17:48365434 C T 1.896010 3.0709e-05
17:48365856 A G 0.030037 -2.8156e-05
17:48366704 G A 0.656581 -1.4265e-05
17:48367827 G T 1.911492 5.9965e-05
17:48367902 A G 0.049641 -1.8931e-06
17:48373953 G A 0.125100 4.6904e-06
17:48375832 T A 0.682038 1.7784e-05
17:48377785 G A 1.286394 2.5601e-05
17:48379158 C A 1.463382 -1.1177e-05
17:48379408 G A 0.361554 5.7007e-06
17:48380707 T C 0.024642 4.5075e-06
17:48384501 G A 0.387141 8.3470e-06
17:48384723 C T 0.341223 -1.9291e-05
17:48391519 G T 0.277915 -2.0730e-05
17:48391814 G A 0.158921 -2.1452e-06
17:48395338 G A 1.406428 1.9226e-05
17:48396452 C T 0.157612 -3.4308e-05
17:48398104 T C 0.176063 -1.2149e-05
17:48403695 G A 0.650906 4.2676e-05
17:48404616 A G 0.741413 -1.1615e-05
17:48408733 T C 0.089089 2.2161e-06
17:48412413 C G 0.069217 -3.7195e-06
17:48413165 C A 0.038693 -1.6749e-05
17:48420408 T C 0.203986 -6.8726e-06
17:48427191 T C 1.034318 -1.1314e-05
17:48431021 A G 0.033662 1.0207e-05
17:48432324 C G 0.487586 7.6478e-06
17:48437456 G C 0.774201 1.5048e-05
17:48439841 A G 0.116740 5.1708e-06
17:48441711 A G 0.189516 -1.9988e-05
17:48443285 G T 0.442721 -2.8635e-06
17:48452776 C A 1.777329 1.8724e-05
17:48456193 C T 0.580187 1.3293e-05
17:48457567 A G 1.314909 1.8805e-05
17:48459773 A G 0.049182 1.6447e-05
17:48460720 C G 0.047169 9.3542e-06
17:48462389 T C 0.020110 1.6945e-07
17:48471194 A G 0.029939 1.5466e-05
17:48500804 G C 0.052486 -1.3594e-05
17:48502119 G T 0.307932 4.0948e-06
17:48506368 C T 0.115611 -8.9093e-06
17:48508760 G A 0.049583 1.6330e-05
17:48510880 G A 0.178073 2.9581e-05
17:48512134 T G 1.801083 1.9707e-05
17:48536504 A G 0.467200 1.7870e-05
17:48545043 T C 0.039601 -1.9495e-05
17:48545596 A G 0.595391 -1.5644e-06
17:48557348 C T 1.202626 1.8599e-05
17:48563402 G C 0.413514 1.2031e-05
17:48565938 A G 0.036320 1.3565e-05
17:48566488 G A 0.024197 -9.7109e-06
17:48566895 C T 0.158187 3.8507e-06
17:48568939 A G 0.020974 -1.0445e-05
17:48572648 C G 1.140487 1.5462e-05
17:48581631 A G 0.029109 -1.1032e-05
17:48582276 A G 0.861226 2.4709e-05
17:48587307 G A 0.444782 2.5736e-05
17:48591209 G A 0.445074 2.3729e-05
17:48592703 G A 0.894809 1.6942e-06
17:48592798 T C 0.761115 1.0768e-05
17:48593134 T C 0.344382 9.3124e-07
17:48594691 A G 0.064141 -4.8443e-06
17:48595988 C G 0.349672 1.3199e-07
17:48596287 A G 0.064073 -9.3059e-06
17:48600952 G T 0.035032 -1.1880e-06
17:48601381 C G 1.120316 -9.0309e-06
17:48601492 C G 0.087763 6.6612e-06
17:48603434 T C 0.092353 -6.2098e-06
17:48603503 T C 1.058331 -8.1578e-06
17:48604679 C G 0.038605 -6.9676e-06
17:48606537 G C 1.450154 -2.0357e-05
17:48610732 A G 0.326713 -1.3440e-05
17:48612054 T C 0.062156 -7.2543e-06
17:48612433 G A 0.219554 -1.4259e-05
17:48613837 G A 1.403175 5.0083e-06
17:48614426 A G 0.082881 2.5761e-05
17:48614674 C T 1.136693 8.8286e-06
17:48617493 G A 0.326791 -3.5651e-05
17:48619249 A C 0.887564 2.3417e-05
17:48625928 G C 0.741325 2.6412e-05
17:48626242 T C 0.023224 -7.8211e-07
17:48628160 G A 0.028202 -8.9288e-06
17:48628581 A T 0.517960 2.2739e-05
17:48629458 G A 1.476767 -1.2692e-05
17:48631080 A G 0.031700 7.6593e-06
17:48642946 C A 0.721667 -4.5420e-05
17:48643680 T C 1.257693 -5.0086e-06
17:48643801 C T 0.677285 -4.7886e-06
17:48645611 T G 0.120024 -1.8429e-06
17:48652875 G A 1.050756 -2.6828e-05
17:48653130 A G 0.025458 3.2125e-06
17:48655330 T C 0.073664 -1.2353e-05
17:48656154 C T 0.091309 -3.3148e-06
17:48658957 C T 0.231725 -6.7778e-06
17:48662861 C T 0.092081 1.9013e-05
17:48663573 C T 0.715391 -6.3041e-06
17:48675785 A G 1.278925 -2.8810e-05
17:48682923 C T 0.702091 -2.8725e-05
17:48685792 A G 0.201994 -6.7309e-06
17:48686698 T C 0.549925 -3.4804e-05
17:48690070 T C 0.138900 -1.0354e-05
17:48692082 T C 0.052310 -1.3678e-05
17:48692881 T C 0.731836 -4.4872e-05
17:48693155 A G 0.540643 -4.5372e-05
17:48693857 T G 0.040903 2.3953e-05
17:48697481 G A 1.347241 -5.6987e-05
17:48700966 G A 0.035192 1.3048e-05
17:48703986 A G 0.109947 -1.1181e-05
17:48710531 A G 0.236910 4.0422e-05
17:48710970 A G 0.113724 3.1697e-05
17:48712705 A G 1.190186 -1.2857e-04
17:48714412 T C 0.168866 -2.2030e-05
17:48716819 A G 0.104177 6.7709e-06
17:48719848 T C 0.523365 1.0081e-05
17:48719889 G T 0.279911 -1.6069e-05
17:48720808 T G 0.042311 1.9234e-05
17:48725604 T G 0.588992 6.4062e-06
17:48727253 C G 1.460659 -1.5262e-05
17:48731392 A G 1.093356 -1.3937e-05
17:48733349 T C 0.020215 -7.5946e-06
17:48734354 A G 0.034631 -1.5936e-05
17:48736403 A G 0.567893 1.6118e-05
17:48743531 A G 0.268532 2.2075e-05
17:48747883 A G 0.040573 5.9141e-06
17:48752600 T C 0.747839 1.0856e-05
17:48753423 T C 0.108454 -4.0717e-05
17:48761053 A G 0.133824 -1.1584e-05
17:48761105 T C 0.437006 1.0588e-05
17:48779024 C T 0.355152 6.5930e-05
17:48780622 A G 0.038928 9.1445e-06
17:48780985 T G 0.074137 -9.0210e-06
17:48785698 A G 0.136887 2.0847e-05
17:48786216 C T 0.569018 -3.5642e-05
17:48788000 A G 0.034498 3.2592e-05
17:48804963 G A 0.265683 4.7259e-06
17:48819493 C T 0.227309 -9.6145e-07
17:48821340 A G 0.054404 7.1023e-06
17:48827399 A G 0.074324 4.0165e-06
17:48834023 G A 0.973641 2.5825e-05
17:48834129 G A 0.080178 -5.5129e-06
17:48840957 G A 1.041417 4.0019e-06
17:48845889 A G 0.385295 -5.7808e-06
17:48856305 C T 1.969521 -8.5816e-06
17:48857043 T C 1.119827 -1.5407e-06
17:48865324 A G 0.223175 4.8684e-06
17:48868181 T C 0.081422 -7.1042e-06
17:48868225 A G 0.063050 -9.0759e-06
17:48868829 T C 0.059388 -1.9684e-05
17:48869758 C T 0.301381 1.5338e-05
17:48885309 T C 0.463175 -2.0069e-05
17:48893818 A G 1.449198 1.9173e-05
17:48900520 A C 0.514465 2.4788e-06
17:48906142 T C 1.455535 5.5096e-06
17:48907657 A G 0.035178 2.0071e-05
17:48913390 A G 0.025386 -4.1224e-06
17:48913478 T C 0.126684 -6.6098e-06
17:48915049 T C 0.021745 -2.2326e-06
17:48916935 A G 0.055281 -7.9937e-07
17:48919039 T C 1.350542 7.9814e-06
17:48924904 C T 0.034178 1.0073e-05
17:48929284 A C 0.056481 -4.8799e-06
17:48932828 C T 0.729660 1.0129e-05
17:48935649 G A 0.075507 -1.6115e-05
17:48940422 C T 1.412939 6.5715e-06
17:48942586 G A 0.356607 3.0744e-05
17:48947421 A G 0.023829 -1.5496e-06
17:48951566 G T 0.035103 1.2913e-05
17:48955410 C T 0.042253 -9.4942e-06
17:48956088 C T 0.754808 2.0782e-05
17:48968970 T C 0.063271 -1.0884e-05
17:48972547 T C 0.611298 3.2626e-06
17:48977675 A G 0.063604 2.9351e-06
17:48978100 A G 0.032339 9.2465e-06
17:48978654 A G 0.544866 -4.4504e-06
17:48987434 G A 0.062013 -2.0513e-05
17:48987851 C T 1.633363 -8.5809e-06
17:48988250 G A 0.213832 -9.5183e-06
17:48991357 A G 0.262310 -1.5393e-05
17:48994272 G A 0.565108 -2.8356e-05
17:48994656 A G 0.025410 -1.0576e-05
17:48995527 G A 1.492910 -1.0893e-05
17:48995876 A G 0.548963 2.0926e-05
17:49000744 G T 1.427902 -1.2645e-05
17:49000917 A G 0.055322 -1.2776e-06
17:49003711 T C 0.031448 -4.4812e-06
17:49013636 A G 0.076408 -7.3094e-06
17:49016246 T C 0.082449 -1.3852e-05
17:49018463 C T 0.649740 -3.5670e-06
17:49018578 G A 0.922807 5.1797e-06
17:49019565 T C 0.640601 -2.0068e-06
17:49020921 A G 0.113255 -9.6925e-06
17:49025000 A G 0.621596 2.8948e-06
17:49030343 T C 1.147226 9.5405e-06
17:49032587 A G 0.135551 -1.7939e-05
17:49035711 A G 0.333121 1.5046e-05
17:49045741 C T 0.065885 -1.0761e-05
17:49047943 T C 0.080416 -1.3802e-05
17:49050238 G A 0.077890 1.3653e-05
17:49050672 A G 0.177947 1.5310e-05
17:49052870 G A 0.021534 1.9778e-05
17:49067763 C T 0.952311 1.4635e-06
17:49103764 T C 0.025635 -6.9684e-06
17:49109232 C T 0.053605 2.3799e-06
17:49114170 T C 0.074983 2.1703e-05
17:49115616 G A 0.115618 6.0819e-06
17:49120964 T C 0.037344 1.1825e-05
17:49136638 A G 1.125436 1.0862e-05
17:49161581 C T 0.315473 1.4636e-05
17:49164867 C T 0.185355 1.5639e-05
17:49187654 C A 0.207678 3.5540e-05
17:49193326 C A 0.608473 -1.4344e-05
17:49205430 C T 0.108900 -2.2936e-05
17:49205858 T C 0.101342 -6.4680e-06
17:49210885 G A 0.900382 5.6534e-06
17:49217617 C A 0.976589 1.0767e-05
17:49221254 C G 0.049692 1.6806e-05
17:49223901 G T 0.365726 1.4429e-05
17:49224221 T C 0.206709 -1.0616e-05
17:49224464 C T 0.085115 5.8528e-05
17:49230308 C T 0.799356 1.9627e-05
17:49230552 G T 1.008520 9.0231e-06
17:49235230 A G 0.024132 1.7533e-05
17:49237952 A C 0.086434 7.7879e-06
17:49239431 T C 0.213135 -8.4480e-06
17:49244747 C G 0.716156 -5.9322e-06
17:49252305 T C 0.068435 2.2523e-05
17:49255974 G C 1.385329 2.0979e-05
17:49260136 C T 0.135514 -7.0948e-06
17:49261750 C T 1.121146 -4.4694e-06
17:49292887 G T 0.079886 -2.2449e-05
17:49312929 T C 1.020542 -3.3879e-06
17:49335224 C A 0.024360 4.7725e-06
17:49338257 T C 0.229213 8.0316e-06
17:49339268 G A 0.142340 -4.2248e-06
17:49345043 T C 0.061231 -1.5626e-05
17:49347570 A T 0.086101 -2.5886e-05
17:49347620 C T 1.111385 -1.3207e-05
17:49353836 A G 0.078499 -2.6754e-05
17:49354919 G A 0.024751 -4.3491e-06
17:49357575 A G 0.067208 -1.0897e-05
17:49359157 A G 0.139981 -9.2178e-06
17:49363600 A G 0.113146 1.2029e-05
17:49364424 G A 0.047047 1.4787e-05
17:49368259 G C 0.025635 1.8095e-05
17:49375911 T C 0.889730 5.4796e-06
17:49376439 C T 1.029551 -1.1255e-06
17:49411197 C T 0.083282 -4.7228e-06
17:49413378 A G 0.065994 -8.5578e-06
17:49414897 G T 0.070876 5.0823e-06
17:49419982 A G 0.034352 -8.1101e-06
17:49424993 A G 0.041430 7.1825e-06
17:49428559 T C 0.636076 7.6307e-06
17:49430385 A G 0.073341 2.1916e-06
17:49431342 A G 0.096473 4.3002e-05
17:49438381 T C 0.061149 -1.0901e-05
17:49440962 G A 0.076829 1.8525e-05
17:49442469 T C 0.025244 -1.8124e-05
17:49446896 T C 0.265584 5.3987e-06
17:49447663 A C 0.609027 5.4619e-06
17:49448334 T C 0.178198 -1.9009e-07
17:49449132 C T 0.724594 -1.0647e-05
17:49455736 G A 0.171956 2.4018e-05
17:49456775 T C 0.038527 -1.7258e-06
17:49459501 T C 0.050392 -8.4830e-06
17:49461290 T C 0.515964 -1.9847e-05
17:49464930 C T 0.915922 1.7046e-05
17:49473624 T C 1.580642 1.4010e-05
17:49479690 G A 0.024203 9.7103e-06
17:49483534 A G 0.076421 -9.3078e-06
17:49487112 G A 0.041281 -2.4513e-05
17:49501395 A G 0.150337 5.8385e-05
17:49508904 A G 0.110137 -1.1181e-05
17:49511574 G A 0.405279 3.2498e-05
17:49514993 A G 0.049821 -6.2653e-06
17:49521383 A G 1.451371 5.3887e-05
17:49533812 T C 0.494321 -1.1694e-05
17:49535875 C T 0.306100 2.5868e-05
17:49538419 C G 0.045928 1.2272e-05
17:49539492 T C 0.154349 4.2448e-05
17:49539803 G C 0.176580 -2.9155e-05
17:49551431 C A 0.037191 -3.4551e-05
17:49555033 G A 0.093152 1.4159e-05
17:49555095 A G 0.518762 1.0418e-04
17:49559128 G A 1.854596 -3.1225e-06
17:49568865 A G 0.040913 3.8736e-06
17:49570481 C T 0.583005 -1.6927e-04
17:49570486 C G 0.030143 -1.0225e-05
17:49573828 T C 0.023700 2.2129e-05
17:49575487 C T 0.032176 -3.3421e-05
17:49588472 G C 0.670353 7.2604e-05
17:49591499 T C 0.363958 4.7943e-05
17:49592451 G A 0.616095 3.3156e-04
17:49592513 A G 0.083466 1.2888e-05
17:49597802 T C 0.119708 1.8394e-05
17:49609484 T G 0.542744 3.1704e-05
17:49610387 A G 0.088817 -5.5236e-06
17:49616772 A G 0.035912 1.7606e-05
17:49619463 G A 0.540150 2.9704e-05
17:49620242 G A 1.148300 -1.2672e-05
17:49622107 A G 0.033818 -4.3634e-05
17:49628004 A G 0.074307 -2.0194e-05
17:49632782 T C 0.750626 -1.7442e-06
17:49637111 C T 0.412871 3.4890e-06
17:49642996 T C 0.173537 5.4312e-06
17:49658687 A G 0.612430 9.7360e-06
17:49658922 A G 0.200001 6.8847e-06
17:49659308 A G 0.110164 2.0055e-05
17:49665710 G T 0.145047 -1.5542e-05
17:49687055 A G 0.071906 -3.8289e-06
17:49691386 T C 0.028739 5.8839e-06
17:49694104 T C 0.202891 2.6384e-06
17:49694821 T C 1.941611 -4.8929e-06
17:49695686 T G 0.500002 3.8372e-06
17:49711194 C A 0.112636 1.2877e-05
17:49713614 G A 0.032322 4.9849e-06
17:49717867 T C 0.026369 1.0275e-05
17:49719039 A G 1.412395 2.4816e-05
17:49723880 A G 0.162093 1.8833e-06
17:49730324 A G 0.963381 -1.8778e-05
17:49736182 G T 0.054866 -3.1304e-05
17:49737477 G C 0.031159 8.3236e-06
17:49742500 C T 0.229821 1.0167e-05
17:49744538 A G 0.044334 7.4025e-06
17:49745874 C T 1.317588 -1.4239e-05
17:49747892 A G 0.228832 1.6621e-06
17:49752024 A C 1.454475 -3.2580e-06
17:49752376 C T 0.508477 4.4287e-05
17:49752523 A G 0.029184 1.3106e-05
17:49754272 C T 0.136724 2.5508e-05
17:49755907 T C 1.094515 2.0006e-05
17:49768723 T C 1.811011 1.2048e-05
17:49786482 C T 0.040016 -1.3783e-05
17:49788122 G A 0.773599 2.8402e-05
17:49789104 G T 0.071930 -2.8748e-05
17:49791987 A C 0.621321 3.8181e-05
17:49792195 G A 0.078917 4.3496e-05
17:49796792 A G 0.838287 2.1300e-05
17:49799611 A G 0.045799 -2.3588e-05
17:49800010 T C 0.065457 1.6171e-05
17:49810392 T C 1.306147 2.7504e-05
17:49822871 C A 0.064297 3.7285e-06
17:49830970 T C 0.097629 -3.0387e-05
17:49831040 C T 0.056372 -1.0834e-05
17:49834814 C T 0.970000 2.6087e-05
17:49836652 C T 0.109665 3.6584e-06
17:49840006 G A 0.703865 2.8176e-05
17:49850794 G A 0.037418 -6.3868e-06
17:49855817 G T 0.025733 3.3966e-06
17:49859599 C A 1.976674 -9.0390e-06
17:49861700 G A 1.963003 -7.1758e-06
17:49867150 G A 0.130703 -3.2560e-06
17:49868223 T C 0.109274 3.3951e-06
17:49868887 T C 0.461750 3.6765e-05
17:49872730 C T 1.345500 6.8893e-05
17:49873137 T C 0.034906 -1.7218e-05
17:49873501 T C 0.036718 -3.0295e-06
17:49879769 A T 0.027882 -7.5668e-06
17:49881185 A G 0.505282 3.7146e-06
17:49888301 G A 0.747451 1.4583e-05
17:49895548 T C 0.143456 1.8892e-05
17:49896330 T C 0.028657 6.1732e-06
17:49897894 A G 0.108611 -4.6025e-05
17:49900043 C T 0.288934 -2.6921e-05
17:49900733 A G 0.032754 -1.0333e-05
17:49904413 G A 0.025941 6.7234e-06
17:49905644 C A 1.105272 1.3985e-05
17:49907913 C G 0.657590 1.7553e-05
17:49909654 G C 0.281135 -1.2131e-05
17:49914191 C T 1.436340 -2.4893e-05
17:49918895 G A 0.077836 1.4264e-05
17:49924097 G A 0.084475 5.0879e-06
17:49932014 T C 0.043297 1.6735e-05
17:49933116 G A 0.088756 1.6794e-05
17:49933316 T C 0.023221 -2.9947e-07
17:49942502 C A 1.837318 -1.5670e-05
17:49943598 A G 0.305216 5.3913e-06
17:49946966 A G 0.052282 -1.7860e-05
17:49950847 T C 0.158925 9.0155e-06
17:49950859 T C 0.040811 1.7556e-05
17:49963430 T C 0.092149 -2.2570e-05
17:49964966 G A 0.129632 7.4191e-06
17:49980206 C T 0.053962 2.9947e-05
17:49988428 A G 0.053020 -9.5614e-06
17:50009406 C T 1.455484 -1.2504e-05
17:50011139 C T 0.303390 -2.2182e-05
17:50013929 A G 0.096643 1.1982e-05
17:50020880 T C 0.086474 -1.6410e-05
17:50023736 G C 0.172895 5.1628e-06
17:50026320 G T 0.057392 -2.7388e-05
17:50036751 G A 0.049627 -1.3945e-06
17:50046272 T C 1.749518 -1.7048e-05
17:50053756 A C 0.052843 -1.0803e-05
17:50072535 G A 0.029310 1.4071e-06
17:50078907 T G 0.072066 -8.7014e-06
17:50091926 T G 0.735535 -1.5646e-05
17:50092955 G A 0.079699 2.0741e-05
17:50096658 A G 0.034274 2.1026e-06
17:50103672 T C 0.138859 -1.1633e-05
17:50114787 C T 0.047360 3.3768e-05
17:50135183 T C 0.086716 1.6562e-05
17:50138106 T C 0.200756 1.8261e-05
17:50152987 A G 0.389463 1.7529e-05
17:50155409 A C 0.078502 -8.2697e-06
17:50157526 C T 0.055380 -1.0484e-06
17:50169172 G T 1.038931 3.6632e-06
17:50177850 C T 0.053081 -2.4487e-05
17:50191540 T C 0.036939 1.5682e-05
17:50201546 T C 0.046387 2.1858e-05
17:50205047 A G 0.070502 -4.8098e-06
17:50206816 C T 0.571398 -1.0303e-05
17:50207133 T C 0.066042 -1.0587e-05
17:50211171 G A 0.056440 -1.7489e-05
17:50211856 T C 0.946351 1.6105e-06
17:50213731 A G 0.063529 5.1746e-07
17:50214918 G C 0.190621 -7.7512e-07
17:50217537 A G 0.744680 -3.8755e-05
17:50219309 A G 0.048917 6.4550e-05
17:50221315 C T 0.341346 -1.0974e-05
17:50227015 T C 0.085495 1.4566e-05
17:50227643 T C 0.048818 3.2823e-06
17:50232359 C A 0.363818 -4.5094e-05
17:50232789 C T 0.037728 -5.2620e-06
17:50244342 C T 0.075384 -1.4045e-05
17:50262263 A G 0.032876 -1.9478e-06
17:50270268 T C 0.669881 8.6741e-06
17:50270737 A G 1.418753 -2.7230e-05
17:50272917 A C 0.024020 2.1993e-06
17:50274045 T C 0.054938 1.9181e-05
17:50283381 T C 0.050668 -1.5889e-05
17:50293638 T C 0.169199 -1.9559e-05
17:50312771 A C 0.098092 -2.5715e-06
17:50323312 A C 0.172521 -8.1297e-06
17:50331125 A G 0.268351 -1.8574e-05
17:50341661 T C 0.706123 3.1454e-05
17:50342947 T C 1.244060 -2.0492e-05
17:50344411 G C 0.042239 7.7657e-06
17:50345299 T C 0.032050 1.0087e-05
17:50347710 T C 0.602149 -1.8422e-05
17:50359228 C T 0.981879 -1.5600e-05
17:50361073 A C 0.972995 -1.6639e-05
17:50378406 G A 0.034763 2.0329e-05
17:50392616 A G 0.034066 7.5788e-06
17:50395539 T C 0.315551 -5.9083e-06
17:50399144 G A 0.334679 -1.0675e-05
17:50405140 G C 0.031965 -3.5309e-06
17:50413539 C T 1.215817 -1.4361e-05
17:50414727 A G 1.906801 9.6607e-06
17:50416580 A G 0.646146 5.2487e-07
17:50473379 T G 0.283433 -1.1767e-05
17:50478749 G A 0.061119 -2.4811e-05
17:50513725 C G 0.037306 1.3381e-05
17:50519689 A G 0.233112 -4.2191e-06
17:50532396 G A 0.979026 -1.0004e-05
17:50545104 T G 0.368021 -7.0766e-06
17:50547249 A C 0.388059 -9.5443e-06
17:50550937 T C 0.035355 2.4165e-05
17:50576184 G T 0.084118 2.5584e-06
17:50579289 G A 1.010553 -5.6579e-06
17:50595054 G A 0.316469 -2.9167e-06
17:50608641 A C 0.033689 5.5853e-06
17:50610495 A G 0.451836 1.7116e-05
17:50615304 T C 0.070563 3.8312e-06
17:50636814 T C 0.104694 6.4365e-06
17:50637814 C T 0.534853 -2.6769e-05
17:50641076 A G 0.113816 6.8734e-06
17:50665238 T C 0.033084 -2.5295e-07
17:50677350 G A 0.198339 1.3564e-05
17:50682160 T C 0.049933 -1.5674e-06
17:50695030 G A 0.024713 2.6170e-06
17:50695805 A G 0.042348 2.3649e-06
17:50729683 G T 1.476397 9.4654e-07
17:50736813 C G 0.169264 -1.2879e-05
17:50736937 C G 0.183873 1.7157e-06
17:50751274 T C 0.039812 -6.5501e-06
17:50764599 C T 0.879252 8.3481e-06
17:50764975 A C 1.401434 7.9878e-06
17:50765097 T G 0.067333 -2.1156e-05
17:50778691 A G 0.041012 2.1872e-05
17:50798293 A G 0.070560 7.6491e-06
17:50800408 C T 0.874115 1.3082e-05
17:50807260 C G 0.042569 4.8152e-07
17:50835641 T C 0.479695 -5.2262e-06
17:50843734 C T 0.041498 -3.2818e-06
17:50847866 T G 1.346422 -5.7200e-06
17:50850854 C A 0.079971 4.0056e-06
17:50853960 A G 0.044160 1.6773e-06
17:50856696 A G 0.039115 -2.1968e-07
17:50865595 C T 0.069574 -6.4047e-06
17:50877789 G A 1.269881 4.2584e-06
17:50889573 C A 0.040730 1.1620e-05
17:50893741 C T 0.025584 -3.1439e-06
17:50895539 C T 0.041304 1.5605e-05
17:50896241 G A 0.252260 -3.2498e-05
17:50908462 A C 0.961354 2.6892e-05
17:50909244 T C 1.709461 1.9401e-05
17:50909620 C T 0.363193 6.8983e-06
17:50915338 T C 0.105143 1.9478e-06
17:50936864 C T 0.636508 -2.1495e-05
17:50943148 C T 1.645687 1.6105e-05
17:50946116 A T 0.740937 1.6065e-05
17:50946336 A G 1.819986 -2.8826e-06
17:50946504 A C 1.361282 -1.1685e-05
17:50949615 T C 1.885885 -7.5316e-06
17:50953593 G A 0.909599 3.7830e-07
17:50958494 A G 0.099962 -9.7771e-06
17:50958539 T C 0.144520 -1.1622e-05
17:50961959 C T 0.041903 6.6075e-06
17:50968014 C T 0.466204 -9.2182e-06
17:50969588 G A 0.060772 -9.0864e-06
17:50973994 G A 1.304869 1.5233e-06
17:50974040 G T 0.383728 -3.1136e-06
17:50982598 G T 0.059602 4.8889e-06
17:50993965 G A 0.048073 8.6927e-06
17:51001253 A C 0.051766 1.4311e-05
17:51003025 G A 0.528397 -7.1992e-06
17:51003879 A G 0.080736 -1.6606e-05
17:51007756 G A 0.152118 3.2213e-06
17:51011004 T C 0.180044 -1.1173e-05
17:51011441 A G 0.701502 -8.6488e-06
17:51011782 T G 0.220798 -2.6609e-05
17:51027640 C T 1.976677 4.9587e-07
17:51028520 G T 0.130397 6.9545e-06
17:51035573 G A 0.042012 1.2235e-05
17:51038427 T C 0.059898 -8.5162e-06
17:51059636 T G 0.036365 -1.4077e-05
17:51085268 T C 1.001204 1.5099e-05
17:51092674 A G 0.040465 -3.9913e-06
17:51093487 C T 0.991976 -8.9402e-06
17:51101148 C T 0.242003 4.8794e-06
17:51105434 G A 0.245630 6.0085e-06
17:51112130 G A 0.374286 2.2772e-05
17:51113645 G C 0.177331 -2.5384e-05
17:51114649 G A 0.277024 -5.4381e-05
17:51116852 T G 0.076996 5.8861e-06
17:51116944 T G 0.097684 -2.2410e-05
17:51117168 T C 0.069095 2.1992e-05
17:51121448 C A 0.025849 -9.6945e-06
17:51124126 G A 0.511860 2.2891e-05
17:51139216 G A 0.031795 -2.8784e-06
17:51166026 C T 0.027199 7.6171e-06
17:51166180 G A 0.026015 -8.0415e-06
17:51169549 A G 0.031714 1.8596e-05
17:51172519 A G 1.834775 1.0360e-06
17:51178915 G T 0.049668 -4.1639e-06
17:51180415 G T 0.040186 4.6537e-06
17:51181913 G A 1.722578 -1.9514e-06
17:51190008 G A 0.108046 3.3852e-06
17:51197689 C A 0.026539 7.6556e-06
17:51224241 T C 1.728558 -4.4613e-06
17:51236430 A G 1.805731 1.1691e-06
17:51237941 T C 0.992690 -8.4261e-06
17:51241038 G A 0.057970 -7.5581e-06
17:51255119 A G 0.119293 6.7656e-06
17:51265898 A G 0.115468 6.2740e-06
17:51269507 A C 0.098717 3.6519e-05
17:51277465 A G 0.048539 -5.0375e-06
17:51279027 C T 0.243509 3.4947e-06
17:51287641 G A 0.080834 7.6402e-07
17:51289930 G A 1.834677 2.7360e-05
17:51295464 G A 0.120578 -1.0362e-05
17:51302049 C A 1.054601 -1.2522e-05
17:51306372 G A 0.055342 3.5786e-06
17:51307325 T C 1.207192 -3.0130e-07
17:51310354 C T 0.786263 -6.0322e-06
17:51312383 T C 0.082626 -1.5241e-05
17:51323978 A G 0.026740 2.8509e-05
17:51326337 T C 0.139763 1.2791e-05
17:51347596 A G 1.140634 -8.6827e-06
17:51352721 G A 1.652640 -3.9378e-05
17:51373879 T C 0.292130 -1.0212e-05
17:51373894 G A 0.144792 -1.0732e-05
17:51391607 G C 0.099193 8.7426e-06
17:51416014 G T 1.043225 5.1314e-06
17:51422273 A G 0.955921 -6.4760e-06
17:51429395 C T 0.059171 1.5336e-06
17:51446276 C A 0.049848 -8.0736e-06
17:51446604 T C 0.676388 -5.5958e-06
17:51449464 T C 0.026104 -9.9382e-06
17:51451277 A G 0.692408 -1.0151e-05
17:51452349 A G 1.978180 4.7444e-06
17:51482500 T G 0.170532 -1.8751e-05
17:51485116 T C 0.051371 6.1715e-06
17:51496509 G A 1.967386 1.6473e-05
17:51514270 C T 0.122985 5.3650e-06
17:51518036 C A 0.226248 -5.6740e-06
17:51527164 G T 0.766840 1.3992e-05
17:51542470 T C 0.315432 -4.6416e-06
17:51545077 C A 0.070359 -4.9173e-06
17:51548057 C T 0.056940 3.4232e-06
17:51551096 C T 0.091258 7.9529e-06
17:51555822 T G 0.044898 -2.8295e-05
17:51573130 A G 0.150935 2.3532e-05
17:51586884 A G 0.060391 8.9892e-06
17:51587698 T G 0.055652 5.9811e-06
17:51606416 A G 0.065450 9.0502e-07
17:51621939 T C 0.509256 3.3234e-06
17:51622192 G A 0.072607 -1.0291e-05
17:51625468 C T 0.030792 3.6806e-05
17:51632799 T C 0.128350 4.5412e-05
17:51637750 T C 0.158592 1.4888e-05
17:51644203 T C 0.136380 2.4750e-05
17:51651527 C T 1.111851 1.1135e-05
17:51656625 G A 0.059011 -3.0640e-05
17:51672812 T G 1.571939 1.0301e-05
17:51676141 C A 0.399928 1.0589e-05
17:51697317 C T 1.746683 -3.0782e-05
17:51700373 T C 0.213437 1.7847e-05
17:51703484 T G 1.408210 -4.0278e-05
17:51703819 G A 0.025859 8.8535e-06
17:51726989 G A 0.267284 -1.8926e-05
17:51756867 C T 1.227149 -9.9539e-06
17:51765467 C T 0.072739 -1.7877e-06
17:51769031 C T 0.080402 2.3941e-06
17:51771005 A G 0.026468 -4.3974e-06
17:51771861 T C 0.233867 1.8772e-05
17:51783582 C A 0.044065 -1.5956e-05
17:51789809 T C 0.034008 2.6547e-06
17:51792974 C T 0.049304 -2.3258e-05
17:51797665 T C 0.025750 2.1077e-05
17:51800002 G T 0.045833 -3.9702e-06
17:51802855 C T 0.074055 -6.6198e-06
17:51811215 C A 1.762482 -1.5564e-05
17:51815284 T C 0.023102 -9.0521e-06
17:51815733 C T 0.031183 -1.3968e-06
17:51821829 T G 0.054169 -4.7712e-06
17:51833287 A C 0.038013 1.5800e-05
17:51840489 T C 1.801532 -1.7354e-06
17:51846955 A G 0.237593 -2.1189e-05
17:51851123 A G 0.023894 1.0772e-06
17:51851389 C T 0.035926 3.6283e-05
17:51871155 C T 0.102807 2.1604e-05
17:51871649 G A 0.324588 -8.8656e-05
17:51878335 A G 1.564425 -2.2803e-05
17:51881623 C T 0.287873 2.3932e-05
17:51882196 C T 0.292487 -3.1495e-06
17:51891704 A G 0.112793 -9.8481e-06
17:51896973 A G 1.703858 -6.6770e-06
17:51899245 T C 0.059816 -1.5651e-05
17:51900729 T C 0.817487 1.3626e-05
17:51900780 G A 0.036783 -1.1883e-05
17:51900836 T C 0.099431 3.6872e-05
17:51901385 T C 0.728534 -3.6400e-05
17:51901703 G C 1.703518 4.7041e-07
17:51902252 T C 1.683310 4.5441e-06
17:51903167 G A 0.697538 -2.2445e-05
17:51909049 A C 1.656285 4.6534e-06
17:51923536 T C 0.133222 5.3859e-05
17:51925972 A T 0.099509 3.4211e-05
17:51938564 G T 0.817066 -1.4092e-06
17:51940450 G A 0.818031 -1.9094e-06
17:51950347 A G 0.091234 -9.5200e-06
17:51950533 G C 0.077778 -8.6823e-05
17:51956363 C T 1.671774 1.3665e-06
17:51960301 C T 0.151102 1.2169e-05
17:51972218 A C 0.051422 1.3149e-05
17:51975256 G A 0.091703 -1.0223e-05
17:51980276 A G 1.704780 9.1869e-06
17:51984118 T C 0.161679 -1.0625e-05
17:51984179 C T 0.035297 1.2682e-05
17:51989666 A G 0.049376 -1.2132e-06
17:51996448 A G 0.045503 -7.4340e-06
17:52011791 A G 0.081983 3.2597e-05
17:52011849 T C 0.025975 3.9148e-06
17:52030277 C G 0.061431 3.8929e-06
17:52050554 G A 1.886351 9.2922e-06
17:52063741 T C 1.839372 1.8224e-05
17:52067481 C T 0.129690 -6.0805e-05
17:52072584 A G 0.059959 6.3027e-07
17:52073633 C T 1.038710 -1.2132e-05
17:52078718 G T 0.897400 1.5528e-05
17:52093670 T C 0.452000 -2.7608e-06
17:52102248 T G 0.078614 -2.6344e-05
17:52103231 T C 1.036045 -4.4730e-05
17:52103567 C T 0.030326 2.3833e-05
17:52104209 A G 1.907402 1.1325e-05
17:52114067 T C 0.073327 1.2578e-06
17:52116562 G C 0.172007 -2.7639e-05
17:52118101 C A 0.102066 1.0699e-05
17:52120211 G A 0.209524 7.9356e-06
17:52126628 A G 0.203177 2.2459e-06
17:52137105 A C 0.393155 1.6906e-05
17:52176061 A G 0.073895 4.0698e-06
17:52186158 C T 0.087389 6.2246e-06
17:52189494 A G 0.097561 -1.1361e-05
17:52191662 C T 1.212139 -1.2694e-05
17:52196804 A C 0.096188 8.4422e-06
17:52199640 A G 0.098360 6.5628e-06
17:52238038 T C 0.072692 3.4888e-06
17:52238196 T C 0.124801 -8.3111e-06
17:52257012 A G 0.024628 6.3773e-06
17:52260426 T G 0.108529 -3.5485e-05
17:52260618 T C 0.052884 -5.0683e-05
17:52260953 A T 0.164079 1.0852e-05
17:52266360 C A 0.043525 -8.4278e-06
17:52282869 C A 0.163797 9.1876e-06
17:52295401 A G 0.064920 8.4841e-06
17:52297876 A G 0.164783 -1.9371e-05
17:52302809 G A 0.024424 -2.7834e-06
17:52306822 T C 0.070421 -1.6089e-05
17:52310935 A G 0.029888 -4.7825e-06
17:52311102 C A 0.069377 -1.0197e-05
17:52312565 T C 1.579585 -1.7260e-05
17:52312761 C T 0.142633 -3.0150e-05
17:52319725 T C 0.039013 -6.4439e-06
17:52324587 A G 0.047924 4.8130e-07
17:52327040 C A 0.055152 -2.4930e-06
17:52331002 A C 0.157714 -2.2603e-05
17:52331410 C T 0.022242 2.4939e-06
17:52332507 G A 0.071808 -1.5380e-05
17:52336463 G T 0.054924 1.3535e-05
17:52338013 T C 0.955826 -7.5477e-06
17:52340875 G A 0.048152 8.5165e-06
17:52345252 C T 0.100257 2.9369e-05
17:52349605 C T 1.495738 -1.9216e-05
17:52360570 G A 0.097772 4.5549e-06
17:52371643 A G 1.038418 3.3438e-06
17:52375205 A G 0.082034 -7.2250e-05
17:52376716 G A 0.105007 -1.3068e-05
17:52384500 G A 1.915348 -1.1323e-05
17:52384726 G A 0.359137 -4.3496e-05
17:52387635 A G 0.023598 2.7672e-06
17:52401867 A G 0.573526 8.3965e-06
17:52414051 A G 0.070047 -4.7091e-06
17:52428192 C T 0.312151 -4.0452e-05
17:52436542 C T 0.054717 -1.2819e-05
17:52448143 G A 0.030405 8.6958e-08
17:52449840 G T 0.068612 -1.3730e-05
17:52456903 C T 0.032152 2.4796e-06
17:52482930 A G 1.101719 6.9008e-06
17:52508364 C T 0.275494 -2.9231e-05
17:52511849 T C 0.026236 1.1109e-05
17:52517707 T C 0.117212 4.2279e-05
17:52543682 G A 0.027957 1.0286e-06
17:52545031 A G 0.102168 -7.1634e-06
17:52545184 A G 0.106768 -5.4374e-06
17:52564962 T C 0.574403 -1.5927e-05
17:52565704 T C 1.229087 6.2948e-07
17:52566978 T G 0.040607 2.2983e-05
17:52567010 G T 0.512302 8.3394e-06
17:52567462 T C 0.037126 -1.6623e-05
17:52569574 T G 1.859118 -8.6884e-06
17:52572512 C T 0.227985 -7.5056e-05
17:52572901 C T 0.604621 2.1476e-05
17:52576273 C G 0.051545 9.8045e-07
17:52577372 C T 0.401937 -6.3114e-06
17:52581907 C T 0.664676 2.1956e-05
17:52598275 G A 0.952576 1.0991e-05
17:52618539 C A 0.031588 -1.8002e-05
17:52633086 T C 1.195225 6.2049e-06
17:52634487 G A 0.246100 2.5153e-05
17:52639647 A G 0.109382 3.2127e-05
17:52644674 C T 0.083486 -1.6777e-05
17:52650200 C T 0.492491 2.6889e-05
17:52650483 T G 0.610775 -1.2570e-05
17:52654719 C T 1.081545 -2.4804e-05
17:52678482 G A 0.024618 -1.1058e-05
17:52684074 C T 0.386798 4.8397e-05
17:52690095 C T 0.635998 5.7123e-05
17:52697573 T C 0.371012 -1.6347e-05
17:52699394 G A 0.085465 -1.5636e-05
17:52699490 C T 0.042984 2.2684e-05
17:52704896 G A 0.673726 7.1179e-05
17:52707020 G T 1.729337 7.1536e-06
17:52749226 C T 0.024156 2.3324e-06
17:52768510 C T 0.238450 -7.9680e-07
17:52771867 C T 0.498564 -9.2701e-06
17:52772580 A G 1.852675 1.3748e-05
17:52777102 C T 0.046748 -1.0225e-05
17:52815310 T C 0.074901 -3.6373e-05
17:52818321 T C 0.289940 3.5578e-05
17:52820857 C T 0.122441 -1.9461e-05
17:52832885 G T 0.056437 -1.6862e-05
17:52833331 G T 0.396256 7.8277e-06
17:52834303 C T 0.556259 1.8759e-05
17:52837689 G A 0.949264 -1.7394e-05
17:52842531 C T 0.746978 -2.8389e-05
17:52843844 T C 0.027437 8.0292e-06
17:52849084 C T 0.131386 -1.0557e-05
17:52854934 T C 0.409716 -8.9397e-06
17:52858275 T C 1.945637 -1.1643e-05
17:52858375 T C 0.484886 2.2750e-05
17:52863699 T C 0.800471 -9.1600e-07
17:52863768 A G 1.257673 -8.9179e-06
17:52864887 G A 1.092445 9.8643e-06
17:52865019 A C 0.061557 -9.1709e-06
17:52865905 A G 0.332234 -1.3232e-05
17:52871114 T G 0.245341 -8.9548e-05
17:52878845 T C 0.090459 -1.7969e-05
17:52878927 C T 1.597247 3.1552e-06
17:52881369 T C 0.097616 5.8297e-05
17:52881683 T C 1.262677 -1.5873e-05
17:52883339 T C 0.282148 -2.4492e-05
17:52885016 A G 0.096657 4.3910e-06
17:52890745 C T 0.060422 2.1909e-05
17:52911773 C T 0.029623 -1.8122e-06
17:52918241 G A 0.727899 8.2692e-06
17:52921087 A G 1.816586 -4.3701e-05
17:52927228 C A 0.545570 -1.6600e-05
17:52931830 T C 0.076581 -4.6925e-06
17:52933266 G T 0.116179 1.3003e-06
17:52933295 G T 0.101957 -4.1010e-05
17:52941634 C T 0.635468 -6.7772e-06
17:52942748 T C 0.344242 -2.6473e-05
17:52943191 G A 0.220329 -2.6161e-05
17:52943855 C G 0.257333 -1.6296e-05
17:52947714 G T 0.549068 2.6479e-05
17:52948168 A G 0.079733 6.0194e-06
17:52953030 T C 1.851846 -2.0418e-06
17:52955962 A G 0.455216 4.7336e-06
17:52957444 T C 1.057239 2.5303e-05
17:52958776 A G 0.612080 1.6531e-05
17:52959686 T C 1.538416 4.1630e-05
17:52960751 G A 0.904910 2.3629e-05
17:52964504 G A 0.037466 3.4263e-05
17:52967416 A G 0.088351 -6.5381e-06
17:52968738 T C 0.213427 5.5280e-06
17:52969601 T C 1.714799 5.8281e-05
17:52969953 C T 0.068102 -1.6913e-05
17:52971060 T G 0.061557 2.3153e-05
17:52971314 A T 0.026638 2.0644e-05
17:52971694 C T 0.197129 5.6369e-06
17:52971786 C T 0.551489 9.1901e-06
17:52975823 A G 0.231667 2.1781e-05
17:52976852 C T 0.075609 7.7147e-06
17:52977353 G A 0.245219 -4.9950e-06
17:52985323 T C 0.217592 2.2659e-05
17:52985982 A G 0.613637 1.1894e-05
17:52986845 C T 0.573802 1.6177e-05
17:52996429 A G 0.408264 -2.8484e-05
17:53036501 A T 0.596934 -8.4523e-06
17:53038201 C T 0.022187 1.1083e-05
17:53038654 C A 0.573557 1.5868e-05
17:53041046 G T 0.064114 2.2292e-05
17:53042792 C T 0.051891 -6.2383e-06
17:53042872 G A 1.433556 1.3743e-05
17:53044117 A G 0.035402 -7.9518e-06
17:53046176 T G 0.053486 -2.5449e-05
17:53071778 T G 0.050460 -1.1199e-05
17:53073858 G A 0.606352 -1.5966e-05
17:53076799 A G 1.404562 -2.1513e-05
17:53079506 C A 0.055312 -1.1910e-06
17:53082489 G A 0.025080 1.9145e-05
17:53083040 G A 0.020164 -8.7328e-06
17:53085595 C G 0.041658 1.2406e-05
17:53086937 C T 1.778988 7.4607e-06
17:53126906 C G 0.194079 -2.7874e-05
17:53156332 T G 0.024061 6.2863e-06
17:53159971 T C 0.032815 3.6331e-06
17:53160636 T C 0.072950 7.7114e-06
17:53166495 A T 1.402930 -2.2656e-05
17:53172241 G A 0.114424 1.7924e-05
17:53177582 G A 0.069203 3.4504e-06
17:53178283 C T 0.752218 7.2637e-06
17:53228355 T C 0.415740 1.7111e-06
17:53242304 C G 0.436112 1.3014e-05
17:53242877 G A 0.080790 -1.6011e-05
17:53243486 T C 0.046452 7.1061e-06
17:53244766 C T 0.040366 7.8543e-07
17:53256697 A G 0.184444 1.4254e-05
17:53257296 G A 1.658144 3.7980e-06
17:53263720 A G 0.747580 -2.8543e-05
17:53267606 T C 0.033866 -1.3896e-06
17:53273824 G A 0.035005 5.9499e-06
17:53277241 T C 0.040743 1.9359e-05
17:53278205 A G 0.032383 2.7992e-06
17:53279433 G A 1.303733 2.1499e-05
17:53281991 C G 0.106224 1.5249e-05
17:53284394 T C 0.035294 3.1691e-05
17:53285583 G A 0.104473 -2.2351e-05
17:53291209 C T 1.589954 4.9639e-05
17:53291507 A G 0.487718 5.8367e-06
17:53291767 C A 0.451204 1.8438e-05
17:53293338 T C 0.030313 -1.1067e-06
17:53295273 A G 1.609853 4.0525e-05
17:53298943 C T 0.389535 3.8835e-05
17:53300044 T G 0.038013 1.2428e-06
17:53305241 A G 0.050630 1.0086e-05
17:53306282 A G 0.642488 -1.9816e-05
17:53308008 C A 0.365277 -2.2029e-05
17:53308411 G A 0.288135 1.0448e-05
17:53315555 C T 0.057205 1.9102e-05
17:53318563 T C 0.048757 1.1362e-05
17:53321823 G A 0.089218 2.4335e-05
17:53325676 A C 0.118382 -2.1031e-05
17:53330041 C T 0.366467 -9.2455e-06
17:53331344 A G 1.109372 2.4266e-06
17:53332497 T C 0.085234 3.0500e-05
17:53333415 A G 0.202657 2.3718e-07
17:53337271 G A 0.196258 -1.1156e-05
17:53340408 A C 0.040138 5.7626e-06
17:53347143 T C 0.310961 9.1593e-06
17:53347953 A G 0.709580 7.1169e-06
17:53359855 C T 0.132838 -3.0543e-05
17:53361284 A G 0.108662 -3.1528e-06
17:53361838 G T 0.983076 -9.1509e-06
17:53363808 G A 0.702529 -3.2606e-05
17:53364146 G A 0.042413 6.0288e-06
17:53376504 T C 0.740696 -1.1258e-05
17:53381097 T C 0.053190 1.7606e-05
17:53381796 A C 1.271785 7.3569e-06
17:53386117 C A 0.044493 -2.4940e-06
17:53392544 C T 0.087039 2.9469e-05
17:53395090 C A 0.032825 -3.0246e-07
17:53396598 G A 0.369608 2.1550e-05
17:53399928 A G 0.085917 -1.9738e-06
17:53403755 G A 1.252875 1.7614e-05
17:53404277 C A 0.060537 1.9502e-05
17:53407592 G A 0.633299 -2.4301e-05
17:53414674 A G 0.159645 1.7097e-05
17:53417214 A G 0.034202 -1.6823e-06
17:53422502 G A 0.054747 3.7054e-06
17:53425749 T G 0.790248 2.8800e-06
17:53428677 A G 0.164351 -1.2208e-06
17:53430537 C T 1.220122 -2.9025e-06
17:53440395 C T 1.068272 -1.8312e-06
17:53441197 C T 0.141579 7.2132e-06
17:53441815 G A 0.111983 2.1120e-05
17:53453103 G A 0.934485 1.3123e-05
17:53455205 C A 0.050358 -3.7224e-06
17:53459530 G A 1.230522 5.7025e-07
17:53460213 G A 0.046180 1.7290e-05
17:53466732 A G 0.047965 -3.1113e-06
17:53467064 A G 0.071281 1.2471e-05
17:53467118 C T 0.745003 2.8586e-05
17:53473009 T C 0.034515 9.4763e-06
17:53479547 T C 0.825572 2.6770e-05
17:53480904 T C 0.030065 -3.0892e-05
17:53481804 T C 0.082089 -5.8240e-06
17:53485426 A G 1.171647 2.0958e-05
17:53487083 C G 0.240840 -1.9926e-06
17:53489599 A G 0.939442 2.3409e-05
17:53504590 G A 0.028042 2.9929e-05
17:53508050 C A 0.425097 -1.0682e-05
17:53513574 A G 0.410287 1.9015e-05
17:53514808 T C 1.244196 1.3855e-05
17:53516911 T C 1.242319 1.4186e-05
17:53518670 A G 0.873394 2.1453e-05
17:53522082 T G 0.541915 -1.4594e-05
17:53522432 T C 0.537158 -6.1804e-06
17:53530876 C T 1.501477 1.3097e-05
17:53531179 G A 1.317404 1.1641e-05
17:53535380 G A 0.568396 2.9397e-06
17:53543792 C G 0.027256 1.0960e-05
17:53543936 A G 0.076771 3.4943e-05
17:53557629 T C 1.641727 9.6042e-06
17:53561584 T C 0.176084 2.3991e-07
17:53568884 A G 0.149310 -2.0596e-06
17:53570491 G A 0.064413 -7.6127e-06
17:53573902 T C 0.235985 -3.0492e-06
17:53576789 A C 0.911302 8.5478e-07
17:53589066 T C 0.066249 1.4450e-05
17:53589643 A G 0.184083 2.9910e-05
17:53592781 T G 1.001625 -1.7560e-05
17:53596284 A G 0.047574 -2.7681e-06
17:53596632 T G 0.023948 5.0455e-06
17:53599299 G A 0.092438 -5.5818e-06
17:53600071 T C 0.376673 -3.5543e-06
17:53600554 T G 0.110192 1.8818e-05
17:53602045 T G 0.203167 -3.6418e-06
17:53604196 C A 0.696127 -3.0616e-05
17:53608973 T C 0.491492 -2.4705e-05
17:53609406 T C 0.241700 -2.1404e-05
17:53610891 A G 0.696403 -2.4465e-05
17:53642017 C A 0.048957 -1.7014e-06
17:53645429 T G 0.287016 1.8003e-05
17:53650512 C T 0.141626 -3.3355e-05
17:53658133 A G 0.468033 -1.8044e-05
17:53661197 T C 0.020205 -8.2173e-06
17:53661959 C T 0.236118 -1.3160e-05
17:53666877 C G 0.094056 -1.3542e-05
17:53681543 C T 0.418222 -4.7000e-05
17:53682875 G A 0.238025 2.2893e-05
17:53691490 T C 0.290494 -2.5177e-05
17:53695125 A G 0.051453 -2.6810e-06
17:53711650 G A 0.106663 1.8798e-06
17:53711910 A G 0.099615 -3.9659e-05
17:53717322 G A 0.086114 -3.2955e-06
17:53725641 T C 0.065770 2.6843e-05
17:53735735 C T 0.191753 -5.2021e-05
17:53737182 A G 0.077298 -1.7282e-05
17:53738675 C T 0.046428 2.4376e-06
17:53738843 G A 0.160631 -1.7926e-05
17:53738933 C T 0.055886 -1.4472e-05
17:53741073 G A 0.065634 -2.6903e-06
17:53742090 G A 0.052133 5.4118e-05
17:53744206 G T 1.907654 -1.7704e-05
17:53748566 A G 0.051885 -5.0323e-07
17:53751686 G A 0.137819 1.8913e-05
17:53755487 A G 0.541837 -5.5349e-06
17:53755883 T C 0.026974 -5.9280e-06
17:53757787 C T 0.332020 4.2766e-06
17:53768534 G A 0.046017 -2.5934e-05
17:53769337 C T 1.908902 -4.0612e-05
17:53771444 T C 0.189877 -1.2204e-05
17:53787963 C T 0.092975 4.7136e-05
17:53792014 T C 0.115662 -8.8755e-06
17:53802211 G A 0.215913 1.8762e-05
17:53808950 C A 0.036473 1.6274e-05
17:53810837 T C 0.436605 2.0797e-05
17:53813633 C T 0.158333 3.1380e-05
17:53815766 T C 0.079780 1.9689e-05
17:53818027 C T 0.030598 -3.5327e-05
17:53818042 C T 0.093308 -1.8423e-05
17:53818051 A C 0.060524 -1.4561e-05
17:53818779 A C 1.375646 6.2501e-06
17:53819575 G A 1.801542 -2.8970e-06
17:53820074 A G 1.597454 1.9771e-05
17:53827226 A C 0.036630 -1.2921e-05
17:53837867 G T 0.208719 -2.9274e-05
17:53846348 C T 1.632381 1.1664e-05
17:53849202 A G 0.113506 1.0448e-05
17:53851228 T C 1.949094 -7.1586e-06
17:53870845 C T 0.318033 -1.5294e-05
17:53872849 G A 0.031819 -2.1881e-05
17:53880022 T C 0.048906 1.0283e-05
17:53884341 A C 0.055353 2.8667e-06
17:53886708 G A 0.083088 -1.5109e-05
17:53891941 T C 0.128418 1.9240e-07
17:53893035 T C 0.182557 8.3217e-06
17:53899497 C A 0.036113 -1.1187e-05
17:53902247 C T 0.057688 7.9407e-06
17:53913700 A G 0.575189 -2.8164e-06
17:53920341 G C 0.568427 -1.1097e-05
17:53921467 T C 0.077135 -7.1498e-06
17:53921982 G A 0.144836 -4.8210e-05
17:53935061 A G 0.101876 -2.6923e-05
17:53936739 T G 0.097405 -1.5261e-05
17:53947405 C T 0.056964 -7.5629e-07
17:53977929 A G 0.054730 1.8176e-06
17:53981466 C T 0.056274 5.8743e-06
17:53983492 T C 0.120819 6.9517e-06
17:53990373 G C 0.053673 2.5401e-06
17:53994156 G A 0.048859 -3.0321e-06
17:54024419 C T 0.061802 9.8577e-06
17:54046852 G A 0.063430 5.7876e-06
17:54086274 C T 0.367222 1.6470e-05
17:54089159 T C 1.298532 2.2384e-05
17:54089286 G T 0.931779 8.2568e-06
17:54107000 A G 0.067935 1.9014e-05
17:54107288 A G 0.031924 1.2350e-06
17:54109039 A G 0.046812 -2.7665e-06
17:54118354 G A 0.039700 7.3480e-06
17:54118537 A G 0.333849 -6.6440e-07
17:54120594 T C 0.075061 1.9540e-05
17:54123973 A G 0.486440 6.9051e-06
17:54125021 T C 1.128965 -8.7817e-06
17:54125762 C G 0.058763 -3.7490e-06
17:54129991 T C 0.199566 2.5954e-06
17:54133654 C T 1.553059 1.2505e-05
17:54142179 T C 0.036562 -1.3043e-05
17:54142943 A G 0.034093 1.0195e-05
17:54148705 G A 1.464599 -1.3423e-07
17:54150021 G C 1.572789 3.7033e-06
17:54152704 C T 0.141762 -1.3181e-05
17:54153305 A G 0.060459 5.1464e-06
17:54153371 A G 0.034219 -2.4427e-05
17:54156600 C T 0.020477 3.3276e-06
17:54158281 T C 0.046472 1.7735e-05
17:54158456 C T 1.322953 6.4365e-06
17:54160166 A G 0.039319 -2.1718e-06
17:54182756 A G 0.064899 -1.0489e-05
17:54187517 T G 0.077948 1.6090e-05
17:54189877 G T 0.257894 -1.9566e-05
17:54192523 G A 1.146400 -2.4058e-05
17:54201431 A G 0.254093 -1.8325e-05
17:54202809 A G 0.049688 1.1647e-05
17:54203360 T G 0.814169 -1.5703e-05
17:54205350 T C 0.150694 -7.3932e-07
17:54208427 T C 0.100179 -1.8181e-05
17:54211667 C T 1.952127 -2.2729e-05
17:54267131 T C 0.258845 -2.2627e-05
17:54273713 C A 0.078583 -2.4767e-05
17:54278715 A G 0.806849 -2.8252e-05
17:54286950 G A 0.030646 -1.1799e-05
17:54292608 G A 0.152353 -1.3013e-06
17:54294106 C A 0.089922 2.5465e-05
17:54298836 A G 0.382014 -2.4516e-05
17:54299036 T G 0.115339 -5.4690e-06
17:54300943 T C 0.152965 7.7627e-07
17:54301309 G A 0.452540 -1.0863e-05
17:54320321 A G 0.028678 -1.8664e-05
17:54325272 T C 0.026967 -1.7882e-06
17:54325499 G A 1.903387 -8.8579e-06
17:54329658 G C 0.038095 -9.2281e-07
17:54331327 C T 0.148854 -1.6875e-05
17:54338755 C T 0.071226 -1.2875e-06
17:54346896 G C 0.199546 -1.5424e-06
17:54350466 A G 0.036752 -1.6885e-05
17:54355994 T C 0.030462 -2.2584e-06
17:54358576 A G 0.766963 4.6120e-07
17:54364049 G A 0.049049 -1.5105e-05
17:54364072 T C 0.035226 -6.2744e-06
17:54368748 A G 0.036623 -1.4356e-06
17:54374899 G T 0.112796 -1.1199e-05
17:54381037 A G 0.247551 1.6376e-05
17:54388020 T C 0.171065 1.7259e-05
17:54388824 C T 0.841990 -9.2065e-07
17:54391664 T C 1.105004 -1.3274e-05
17:54392421 G A 0.025822 2.5998e-05
17:54393314 T C 0.277436 9.2327e-06
17:54393799 T C 0.092669 -1.0056e-05
17:54399052 C G 0.072005 1.5837e-06
17:54409614 A C 0.029235 1.5378e-05
17:54412108 C G 1.096953 4.6655e-06
17:54415887 A G 0.026094 1.6728e-05
17:54426899 A G 0.304787 7.5240e-07
17:54430155 T C 1.047183 4.2216e-06
17:54433750 C T 0.825055 -5.2188e-06
17:54442302 A G 0.032679 3.3005e-06
17:54449676 A G 1.336885 -3.7545e-06
17:54451287 C T 1.455097 -8.8157e-06
17:54453119 T C 0.116056 -1.5550e-06
17:54484017 G T 0.061561 3.7752e-07
17:54500315 C A 0.025478 2.1685e-05
17:54501404 C G 0.069775 -1.1497e-05
17:54503821 G A 0.155277 -7.0100e-07
17:54508441 G C 0.400836 -4.0692e-06
17:54509428 G A 0.038139 1.8860e-06
17:54511600 A G 0.099985 1.6396e-06
17:54518069 T C 1.518293 -3.9777e-07
17:54522298 G A 1.965077 3.7384e-06
17:54526157 G A 0.077271 -6.5992e-06
17:54534634 A G 1.440865 7.5762e-06
17:54534936 A G 0.043212 2.2964e-06
17:54540097 A G 0.028134 2.6381e-05
17:54548465 A T 0.041954 -2.5546e-05
17:54551634 G A 0.042375 3.5390e-06
17:54553587 A G 0.045003 5.2900e-06
17:54558623 G T 0.036970 4.9328e-06
17:54563596 C T 0.065039 -8.1090e-06
17:54567520 G A 0.055353 1.7558e-05
17:54568827 T C 0.169502 8.9603e-06
17:54569861 C A 0.051473 1.3435e-06
17:54572667 T C 0.028341 -3.1333e-06
17:54575234 C T 1.506461 -5.2557e-06
17:54576402 C G 0.044582 1.1806e-05
17:54577027 G A 0.195337 -8.8286e-06
17:54578417 T C 0.065341 -1.4771e-06
17:54586277 C T 0.184355 9.7178e-06
17:54588899 G A 1.527034 -1.4389e-05
17:54592008 T C 0.026134 5.2167e-06
17:54592288 A G 0.140504 6.9907e-07
17:54592956 A G 0.053034 9.4001e-06
17:54595726 T C 0.077859 2.4421e-05
17:54599252 G C 1.694475 -1.2315e-05
17:54601256 T C 0.040648 -2.3067e-05
17:54605149 T C 0.193562 -2.6841e-06
17:54606205 G A 1.650226 -2.0796e-05
17:54606315 C T 0.036657 1.4156e-05
17:54611231 T G 0.052755 1.3490e-05
17:54614148 T C 0.046292 -8.3919e-06
17:54615418 T C 0.101308 -8.0982e-06
17:54615617 G T 0.307793 -9.0141e-06
17:54618521 T C 0.080579 -3.4868e-05
17:54618571 A G 0.020113 2.1825e-06
17:54620275 A G 0.873931 -8.2805e-06
17:54622013 T C 0.294323 1.7801e-05
17:54623508 G A 0.097089 -6.2336e-06
17:54624141 G A 1.082289 -3.1944e-05
17:54627745 A G 0.166211 -2.0335e-05
17:54629094 G A 0.025713 1.7807e-05
17:54642770 A G 0.080409 -1.1558e-06
17:54649420 C T 0.050763 -1.2903e-05
17:54660880 G T 0.050586 2.9544e-05
17:54667416 A G 0.028909 -7.5703e-06
17:54675452 T C 0.737228 -6.7991e-06
17:54678657 T C 1.775017 -1.4021e-05
17:54686352 A G 1.541973 1.2466e-05
17:54689986 T C 0.076785 -1.4638e-05
17:54694724 G A 0.031812 -2.6844e-06
17:54696980 A G 0.139954 -7.9401e-07
17:54698931 C A 1.897526 5.4400e-06
17:54702058 G A 0.093084 -9.9900e-06
17:54703475 T C 1.273026 -4.3336e-06
17:54711906 A T 0.051718 -2.0918e-06
17:54717025 T C 0.029119 -7.3072e-06
17:54718788 T C 0.025431 1.2081e-05
17:54727244 A G 0.035215 4.5517e-06
17:54729396 T G 0.046523 -1.8950e-05
17:54735499 C G 0.613202 3.5096e-06
17:54740547 A C 0.139352 -5.5152e-06
17:54741504 C A 1.941105 -2.1546e-05
17:54743902 C T 1.965621 -4.6800e-07
17:54743972 G A 0.046649 1.1299e-05
17:54744499 T C 0.024438 2.9196e-05
17:54745812 C G 0.031632 1.4992e-05
17:54747789 G A 0.048723 -1.5542e-05
17:54749000 A C 0.656166 6.1153e-06
17:54752530 T A 0.046387 5.0816e-05
17:54758507 C T 0.070064 7.3531e-06
17:54764536 C T 0.589764 3.3361e-05
17:54766612 C T 0.055771 -1.7268e-05
17:54767532 T C 0.024370 9.9372e-06
17:54773238 G T 0.916385 1.7290e-05
17:54777341 A G 0.031829 -3.0246e-05
17:54778817 T A 0.686774 5.0723e-05
17:54780193 A G 0.076343 6.8395e-07
17:54780863 G A 0.050736 2.6251e-05
17:54785960 G A 0.477978 1.3322e-05
17:54787722 G A 0.560712 8.8931e-06
17:54790694 G C 0.095110 -2.5793e-05
17:54794707 C T 0.067738 -4.3701e-06
17:54796068 G A 0.086515 -1.2408e-05
17:54799576 T G 0.105473 -3.3375e-05
17:54801838 G A 0.061081 2.9040e-05
17:54804995 A G 0.076377 8.5489e-06
17:54806839 A C 0.168672 2.1071e-05
17:54809442 A G 0.120320 2.9949e-05
17:54812382 G T 1.633676 1.2713e-05
17:54812871 C A 0.086240 1.8567e-05
17:54815076 A G 0.073168 6.9596e-07
17:54815676 G A 0.200783 1.8655e-05
17:54816003 A G 0.031037 4.8628e-06
17:54816219 C T 1.607205 1.2648e-05
17:54817452 A G 0.076326 3.6747e-06
17:54818155 T C 0.191587 -2.9412e-06
17:54819433 G A 1.340859 1.3150e-05
17:54820366 A C 0.041933 -3.8632e-06
17:54823170 G A 0.621522 1.6288e-05
17:54824122 T C 0.064763 1.7254e-05
17:54824233 T C 1.445452 2.7645e-05
17:54826427 C T 0.084061 9.5866e-06
17:54826771 A G 0.080501 2.0779e-06
17:54826823 C T 0.213516 -1.1843e-05
17:54827164 A G 0.067442 -3.8748e-06
17:54827272 T C 0.350331 1.0766e-05
17:54828295 A C 0.506614 -2.5889e-05
17:54828778 G A 1.512159 2.4139e-06
17:54832443 G A 0.023139 2.3965e-07
17:54832845 T C 0.085383 1.5619e-05
17:54832963 G T 0.048033 2.2636e-05
17:54833348 A C 0.367500 1.0611e-05
17:54834041 G C 0.192546 2.8518e-06
17:54834217 T C 0.477468 2.6766e-06
17:54842748 A G 0.036286 1.1598e-05
17:54845758 T C 0.064338 -9.4811e-06
17:54846128 A T 0.032145 -1.9978e-05
17:54850329 G A 1.014735 3.9654e-05
17:54853199 C T 0.105310 -2.1020e-06
17:54854541 G A 1.748889 3.5035e-05
17:54855743 T A 0.148011 -1.5527e-05
17:54856140 G A 0.022330 -7.7945e-06
17:54858736 A G 0.044014 -4.8090e-06
17:54872439 C T 0.298001 1.4249e-05
17:54875876 A G 0.056104 1.1991e-05
17:54880572 A G 1.316003 1.5262e-05
17:54889879 T C 0.853583 4.6684e-05
17:54890062 C A 0.036674 -2.9004e-05
17:54906239 A G 0.051840 -1.3517e-06
17:54908250 C A 0.141004 -5.0115e-06
17:54927327 A G 0.133831 -3.6743e-06
17:54935691 C T 0.029085 -2.0259e-05
17:54939080 G A 0.031639 -3.0191e-05
17:54943982 C T 1.482635 -1.1944e-05
17:54945670 T C 1.916786 2.2145e-05
17:54946509 A G 0.059249 -1.0119e-05
17:54948950 G A 1.446118 1.5264e-06
17:54950792 A G 0.379577 -8.9107e-06
17:54951229 A G 0.080491 1.3588e-05
17:54951417 G A 0.156490 -6.6015e-06
17:54951635 G A 0.022656 2.4069e-06
17:54954806 T C 0.533306 1.0968e-06
17:54956321 T C 0.080413 -2.4216e-05
17:54957844 G T 1.433641 2.7900e-05
17:54961912 G A 0.155756 -5.3492e-05
17:54971241 A C 1.836387 -6.5194e-06
17:54976922 A C 1.464463 -5.8740e-05
17:54978471 G A 0.088718 3.7889e-05
17:54979368 C G 0.047230 -7.3526e-06
17:54980981 T C 0.234989 -8.1318e-07
17:54984931 C T 0.141871 -2.4918e-05
17:54988150 A G 0.118848 4.8001e-05
17:54988241 A G 0.370907 -2.2708e-06
17:54989610 A G 0.028943 1.1612e-05
17:55019580 G A 0.150622 -1.3621e-05
17:55028170 T C 0.245423 1.9073e-05
17:55037113 A C 0.101787 2.9557e-05
17:55038490 A C 0.994152 -4.7803e-05
17:55040002 T C 0.288302 3.7876e-05
17:55040096 C T 0.089286 2.0261e-06
17:55059303 G C 1.418719 -2.9194e-06
17:55060188 G T 0.215406 7.9794e-06
17:55068816 A G 1.676922 -3.7375e-05
17:55076519 C G 0.966423 1.0760e-05
17:55083933 A C 0.259770 -1.4768e-05
17:55085461 G C 1.963540 -1.7479e-05
17:55088689 A G 0.973682 1.3868e-05
17:55094145 G A 1.498159 2.2429e-05
17:55095409 A G 0.264527 1.0405e-05
17:55096575 C T 0.505962 -5.0512e-06
17:55098177 C T 0.578303 -3.4318e-05
17:55098776 A C 0.906712 1.1154e-05
17:55100100 T C 0.458694 2.8782e-05
17:55106588 T C 0.211676 5.4284e-06
17:55107636 C A 0.642264 1.0665e-05
17:55107799 A G 0.285864 5.3513e-06
17:55110710 A G 1.971326 1.4690e-05
17:55115189 C T 1.637239 -1.7269e-05
17:55118199 A G 0.421945 -3.8482e-05
17:55121495 T C 0.300157 4.2131e-05
17:55122952 A G 0.183560 4.9208e-06
17:55123297 A G 0.440291 9.8424e-06
17:55125582 C G 1.163120 4.0165e-06
17:55127824 T C 0.039166 -1.3929e-05
17:55128344 G T 0.530444 2.4955e-05
17:55129892 C T 1.526010 2.7124e-07
17:55130315 A G 0.062625 1.3211e-05
17:55135455 G A 1.565203 1.1608e-05
17:55137449 A G 0.204588 6.5475e-06
17:55138760 A G 0.190676 -1.7981e-06
17:55140652 A G 0.490101 2.4631e-06
17:55144694 C T 0.050141 8.8891e-06
17:55145822 A G 0.110124 1.1526e-05
17:55150205 A G 1.137883 -2.7752e-06
17:55158811 A G 1.255109 1.3232e-05
17:55164142 T C 0.803507 -5.9889e-06
17:55164285 G A 0.164623 5.7802e-06
17:55164373 G A 0.218636 5.1821e-06
17:55169743 C T 0.299545 6.4354e-07
17:55171092 A G 0.058688 -7.6612e-06
17:55173203 A G 0.034314 -7.8095e-06
17:55179795 A G 0.834616 -9.9489e-07
17:55180503 T G 0.111620 1.4677e-06
17:55181938 A C 1.751854 5.5786e-05
17:55183195 T C 0.054135 2.5999e-06
17:55185241 A G 0.129367 -7.7347e-06
17:55187039 T C 0.221155 3.0256e-06
17:55187253 T C 0.032482 1.9527e-05
17:55187670 A G 0.087634 -1.4267e-05
17:55193178 T C 0.397759 5.1615e-06
17:55198233 G A 0.047825 7.8716e-06
17:55199216 T C 0.969905 4.0435e-05
17:55208258 C T 0.269915 1.1235e-05
17:55211024 T C 0.023748 2.0582e-05
17:55212363 A G 0.274719 -9.4819e-07
17:55216075 T C 0.160434 1.9518e-06
17:55217773 A G 0.039064 3.2594e-06
17:55220949 A G 1.208790 -1.1900e-05
17:55222572 A G 0.129360 7.4587e-06
17:55227609 C T 0.786920 -2.0042e-05
17:55232239 G C 0.316843 -5.5890e-05
17:55235670 T C 1.338391 -6.2829e-05
17:55249564 G A 0.126351 2.4708e-05
17:55255726 T C 0.182754 -7.5788e-05
17:55260629 T C 0.144135 1.9350e-06
17:55263409 C T 0.368483 -2.3620e-06
17:55265528 A G 0.078427 7.2135e-06
17:55267944 C T 0.340859 -4.5865e-05
17:55268862 A C 0.063131 7.5309e-06
17:55272396 A G 0.090738 -6.0583e-06
17:55274630 C T 0.448817 1.8908e-05
17:55278337 T C 0.077186 -2.7100e-06
17:55278525 A C 0.195888 3.8309e-06
17:55281020 G A 1.111691 1.5870e-05
17:55281177 G T 0.575087 1.1312e-05
17:55281431 G T 0.128099 3.6686e-06
17:55281605 T C 0.044755 -9.1163e-06
17:55282327 T C 0.064501 2.5468e-06
17:55283254 A G 0.238229 -1.9299e-06
17:55285276 C G 1.128925 1.2039e-05
17:55287463 T C 0.035474 4.6570e-06
17:55288374 T C 0.286143 -3.3417e-06
17:55293819 C T 0.037286 2.2960e-07
17:55300237 G A 0.565200 -6.6612e-06
17:55300348 C A 0.144924 -8.2480e-06
17:55304852 G T 0.285595 3.1695e-06
17:55306597 C A 0.246970 1.0915e-05
17:55310044 T G 0.846648 6.0772e-06
17:55314589 G A 0.348546 1.0469e-05
17:55319041 T G 0.166493 6.4451e-08
17:55322266 C T 1.728834 -2.7850e-06
17:55325432 A G 0.024758 2.2713e-05
17:55330357 G A 0.191566 2.0474e-05
17:55336202 G C 0.484770 -8.5750e-07
17:55337984 T C 0.069741 2.4498e-06
17:55340441 C T 0.189221 -1.7137e-05
17:55343369 A G 0.527193 1.6628e-05
17:55352242 C T 0.472783 8.8319e-06
17:55354177 T C 0.155542 1.4482e-05
17:55355141 A G 0.151411 -4.7241e-06
17:55356341 C T 0.091098 -5.9439e-06
17:55358081 A G 0.048131 9.8269e-06
17:55362972 A G 1.271506 -3.0065e-05
17:55364855 T G 0.049362 2.9222e-05
17:55369046 T C 0.028888 -1.7988e-05
17:55372465 C G 0.052670 -1.7291e-05
17:55384404 G A 0.027086 -9.5001e-06
17:55386191 G T 0.049029 1.1960e-05
17:55386638 C T 0.289417 5.3347e-05
17:55388206 A G 0.055907 -2.7322e-05
17:55391024 C T 0.036820 5.3680e-06
17:55396551 G A 0.234965 2.9528e-05
17:55397344 C G 0.089473 4.1944e-07
17:55400105 A G 0.103055 2.4205e-05
17:55401715 T C 0.024030 -3.7655e-07
17:55403922 C A 0.330925 -1.7000e-06
17:55413115 T G 0.055845 -3.0781e-05
17:55415072 T C 0.024588 -1.3503e-05
17:55423916 G T 0.029993 3.6535e-05
17:55426465 C A 0.108091 -1.5348e-05
17:55426698 A G 0.298685 4.9347e-05
17:55427060 T C 0.020987 -1.3513e-06
17:55435185 A G 0.036599 -1.9013e-06
17:55437990 C G 1.159860 -1.7829e-05
17:55453126 G T 0.094403 -2.4272e-05
17:55453675 A G 1.151085 4.1031e-06
17:55456355 T C 0.343831 1.6875e-05
17:55456558 T C 0.039448 -8.4294e-06
17:55465262 T C 0.099278 -5.0228e-06
17:55468446 A G 0.194902 2.2447e-05
17:55469417 T C 0.082667 1.5042e-05
17:55469662 A G 0.121108 -1.4839e-05
17:55475669 G T 1.730095 -2.7476e-05
17:55477930 A G 0.107910 1.3282e-06
17:55478748 G A 0.047067 -1.3510e-05
17:55483735 A C 0.039173 -8.7257e-06
17:55485466 G A 1.802365 2.2336e-05
17:55490021 A G 1.174584 -1.1031e-07
17:55494160 A G 0.303186 -1.3986e-05
17:55494271 T G 0.174615 2.2702e-05
17:55494745 A C 0.497646 2.4919e-05
17:55498678 A G 0.137458 -5.0062e-06
17:55500064 C T 0.119517 1.1206e-05
17:55500397 T C 0.141110 4.6887e-06
17:55504941 A G 0.485675 -7.3618e-07
17:55507199 A G 1.003665 -8.1848e-06
17:55507586 C T 0.433409 3.5066e-05
17:55508711 A G 0.148491 1.7906e-05
17:55509090 A G 0.084299 -1.8661e-05
17:55509681 A G 0.695651 1.1337e-05
17:55511811 C T 0.491761 1.4461e-05
17:55518887 T C 0.051895 1.4141e-05
17:55520692 T C 0.053030 -2.0153e-05
17:55522384 C A 0.275865 5.7748e-05
17:55522450 G T 0.282083 1.1529e-05
17:55522685 G T 0.871922 3.1367e-05
17:55525122 T C 0.484757 4.9063e-06
17:55525782 G A 1.084244 -1.6435e-05
17:55526118 A G 0.114088 2.3373e-05
17:55531642 G A 0.324071 1.3122e-05
17:55536585 C G 0.029816 -9.5772e-06
17:55539472 A C 0.045860 -2.2333e-06
17:55540246 C A 1.155705 2.6394e-06
17:55540976 A G 1.847372 1.9518e-05
17:55541341 A G 0.070227 -6.7171e-06
17:55548917 G A 1.631473 1.4278e-05
17:55551014 A G 0.053758 9.3763e-06
17:55551049 A G 0.948588 1.7783e-05
17:55555888 A G 0.219663 1.9915e-05
17:55559448 T C 0.042875 -3.9624e-06
17:55564743 A C 1.706344 2.8859e-05
17:55565602 A G 0.030051 -1.2870e-05
17:55567576 A G 0.705263 -2.2112e-05
17:55567684 T C 0.076928 8.0529e-06
17:55567752 A G 0.329749 8.4862e-06
17:55568124 G C 1.727317 -5.4451e-05
17:55570957 A G 1.749464 -5.1283e-06
17:55571044 G C 0.045126 -1.3236e-06
17:55571721 T C 0.975623 2.0168e-05
17:55571860 G A 0.253967 -2.3957e-05
17:55573619 A G 0.144846 3.2632e-05
17:55574230 G A 0.472235 3.8731e-06
17:55574663 C T 1.770478 -2.0581e-06
17:55578489 A C 0.066783 -1.2941e-05
17:55580609 A G 0.039591 -1.7512e-05
17:55582932 A G 1.088015 -7.0589e-06
17:55585120 C A 1.749834 -1.1831e-05
17:55585975 A C 0.047506 8.7278e-06
17:55589552 C T 0.191597 -5.6372e-06
17:55590966 G A 0.820394 -1.4686e-05
17:55592062 A G 0.052293 6.4696e-06
17:55595881 G C 0.024214 -7.8482e-07
17:55596778 C A 0.314059 3.7168e-05
17:55597035 G A 1.005790 -9.0029e-06
17:55597654 A G 1.729191 9.5590e-06
17:55597753 T C 0.090745 1.2602e-05
17:55599025 G A 0.313647 2.7212e-05
17:55600202 T G 0.394077 3.1709e-05
17:55603206 A G 0.074460 -9.5626e-06
17:55604585 C A 0.317411 2.0387e-05
17:55604712 T C 1.269728 -2.1655e-05
17:55605218 G C 0.273349 -3.3952e-05
17:55607271 T C 1.019107 -2.7001e-05
17:55608091 G A 0.911054 2.3493e-05
17:55608280 C T 0.314052 -9.8757e-06
17:55610383 A G 0.053544 -4.0597e-06
17:55612236 G A 1.805683 4.8207e-06
17:55616473 T G 0.136261 -2.0957e-06
17:55619316 C A 0.190798 2.1176e-05
17:55619829 G A 0.048369 -9.3278e-06
17:55619937 C A 0.115234 -1.0197e-05
17:55620236 A G 0.054455 9.5578e-06
17:55620489 A G 0.789575 1.7007e-05
17:55624340 C A 0.507328 -2.8315e-05
17:55628151 A G 0.308391 2.8582e-06
17:55629439 G A 0.998521 -4.3627e-05
17:55631607 A G 0.462185 -5.4055e-05
17:55637711 A C 0.050603 -6.2579e-06
17:55645067 A G 0.230984 -1.7273e-06
17:55649445 A G 0.030949 -1.5227e-05
17:55652066 C T 0.431223 -3.1189e-05
17:55653436 C T 0.429829 -1.0035e-05
17:55654778 T C 0.041522 4.6634e-06
17:55658975 T C 0.079658 8.1906e-06
17:55659233 G T 0.454655 -4.4481e-07
17:55659678 A G 1.267505 -2.3248e-05
17:55660236 A G 0.318213 1.6341e-05
17:55661728 C A 0.048284 2.4356e-06
17:55667298 G A 0.055485 1.3641e-05
17:55668043 A C 0.453220 1.5777e-05
17:55675644 A G 0.204340 -7.5496e-07
17:55675652 G A 0.075088 -1.1065e-05
17:55677272 A G 0.272180 6.4883e-06
17:55679077 A G 0.662993 -4.3724e-05
17:55681549 G A 1.304872 3.0603e-05
17:55681602 A G 0.208154 2.9805e-06
17:55682201 T C 0.403515 -7.4749e-06
17:55684997 C G 1.464072 2.7216e-05
17:55685579 T C 1.899314 8.2111e-06
17:55687421 T C 0.090537 -1.0191e-05
17:55687489 G T 1.286986 6.3037e-06
17:55697803 G A 0.241217 -2.6970e-05
17:55697962 A G 0.065430 -3.1835e-05
17:55701470 A G 0.230086 -2.7172e-05
17:55702457 A G 0.091469 -1.7901e-05
17:55703550 G A 1.666035 5.1986e-06
17:55703595 A G 0.055794 -1.6364e-05
17:55710350 G A 0.105371 9.6365e-07
17:55712238 G A 0.021541 -3.2508e-07
17:55712866 T C 0.931208 2.2543e-05
17:55715389 A C 0.354836 1.1964e-05
17:55718737 T C 0.045228 -6.8866e-06
17:55719694 A G 0.024112 2.4257e-05
17:55720179 T C 0.782578 8.9164e-06
17:55721030 G C 0.117253 -6.1974e-06
17:55728763 G C 0.340805 -3.8995e-05
17:55731791 C T 1.595955 -6.4928e-08
17:55742036 A G 0.306297 1.9053e-05
17:55743742 G T 0.566217 1.0397e-06
17:55746223 A G 0.215029 5.2799e-07
17:55749383 A G 0.269558 -1.0636e-05
17:55752389 A G 0.025386 1.4104e-06
17:55756756 T C 1.748287 -8.9337e-06
17:55764089 G A 0.267274 1.9286e-05
17:55768656 A G 0.342580 -6.8430e-06
17:55777375 T C 0.206145 -1.2329e-05
17:55777447 T C 0.385377 8.6813e-05
17:55785071 A G 0.085563 -1.5342e-05
17:55786797 G T 1.415071 9.8433e-06
17:55789303 C T 0.219612 1.2509e-05
17:55789318 C T 0.086685 3.1204e-06
17:55789344 A G 0.028018 -1.1437e-05
17:55791952 A G 0.063804 -7.8600e-07
17:55794452 C T 1.754363 -3.2137e-06
17:55795210 G A 0.650835 -2.5452e-05
17:55796304 A G 0.238596 -3.3374e-06
17:55799993 T C 1.006640 1.6035e-05
17:55801046 C A 0.090602 -3.5857e-06
17:55801529 C G 0.033532 2.8200e-06
17:55802620 A G 0.119888 3.2623e-05
17:55803083 C G 0.040594 -2.2050e-05
17:55803414 A G 0.053234 -1.1033e-06
17:55805435 T C 0.353939 -2.5137e-06
17:55806296 T C 0.028729 -3.9560e-06
17:55807463 C T 0.140617 1.0380e-05
17:55812518 G A 0.117144 -1.3071e-05
17:55814749 T C 1.520390 -1.4424e-05
17:55817986 G A 0.027838 -7.6928e-06
17:55822214 A T 0.901449 -8.8821e-06
17:55823203 T C 0.106659 1.7456e-05
17:55823552 T C 1.498672 -1.2404e-05
17:55834387 G A 0.935397 -5.3178e-06
17:55837726 G A 0.094508 -9.6778e-06
17:55838349 C T 1.922634 1.0264e-06
17:55839058 A G 0.864371 -6.5790e-06
17:55839402 T G 0.021075 2.1239e-07
17:55842186 G T 0.144758 3.1296e-05
17:55847884 A G 0.255150 9.1937e-06
17:55847966 T C 0.104062 -9.3235e-06
17:55850200 G A 1.758582 -3.6049e-05
17:55851827 A G 0.042579 -4.6456e-06
17:55852778 T C 1.430962 -3.0453e-05
17:55859607 G A 0.091261 -7.0920e-06
17:55860653 A G 0.045034 -1.0384e-05
17:55864742 G A 0.073232 -1.8453e-05
17:55866287 A G 0.106952 -1.3698e-05
17:55867040 C A 0.283266 -1.0307e-05
17:55873108 A G 0.079807 3.2754e-05
17:55875319 A G 1.935043 1.0583e-05
17:55880298 A C 1.613787 1.7170e-05
17:55884031 T C 0.142779 1.1890e-05
17:55889177 C A 0.169015 -3.4602e-05
17:55891781 G A 0.032217 -1.6140e-06
17:55896669 G A 0.853842 -6.9033e-07
17:55897401 A G 0.486950 -2.1573e-05
17:55897641 A G 0.071808 -4.6228e-06
17:55899516 A G 1.547072 -8.6825e-06
17:55910369 G A 0.054040 1.8649e-05
17:55911997 G A 1.658824 -2.7990e-05
17:55918466 A G 0.104953 -5.8898e-06
17:55927801 T C 0.071549 1.5196e-05
17:55928216 C G 0.030082 9.8082e-06
17:55928290 C G 0.208375 -1.7242e-05
17:55929337 G A 0.592402 -2.3111e-07
17:55936970 G A 0.599589 3.0692e-06
17:55939005 G T 0.049386 8.3248e-06
17:55940770 C T 0.818225 -2.1385e-05
17:55946562 T G 0.213482 2.8503e-05
17:55951037 T C 0.347203 -1.3773e-05
17:55953716 A C 0.266437 2.6523e-05
17:55954403 G A 0.937430 -2.5500e-05
17:55960266 T C 0.046051 8.2953e-06
17:55963806 A G 1.339826 2.6474e-05
17:55966787 A G 1.286452 2.2802e-05
17:55967579 T G 0.096385 4.1309e-05
17:55972488 T C 0.329640 -8.8164e-06
17:55981614 A G 0.278534 4.7750e-05
17:55985803 A G 0.053758 -2.8016e-06
17:55988236 G A 0.721510 -8.4365e-05
17:55990187 T C 0.057824 1.1465e-05
17:55991332 C T 0.126905 -7.7754e-06
17:55992863 C T 0.165534 -6.0504e-05
17:55993211 C T 0.079716 -3.6378e-06
17:55993241 T C 0.274505 2.7346e-05
17:55994427 G A 0.767156 -1.8915e-05
17:55995209 C T 0.035957 4.1877e-06
17:56001319 T C 0.204054 1.7251e-05
17:56002376 T C 0.089589 -1.0500e-05
17:56005992 A T 0.370615 2.2967e-05
17:56006833 C G 0.138747 -4.5598e-05
17:56007635 T C 0.116410 -1.5967e-05
17:56007826 T G 0.066888 -3.8643e-05
17:56010960 A G 0.328113 -4.7234e-06
17:56015673 A G 1.488697 2.2318e-05
17:56015819 G C 1.068802 3.4383e-05
17:56016957 A G 1.757344 -5.4895e-06
17:56021256 T C 0.270653 1.4489e-06
17:56022372 A G 0.051069 6.5387e-06
17:56023958 T C 0.090751 -1.5525e-06
17:56024762 A G 0.047224 1.0881e-06
17:56028334 T C 0.038027 -9.1060e-06
17:56028748 T A 0.067758 -1.8667e-05
17:56030275 G T 0.104657 1.1820e-05
17:56030402 G T 1.192127 -1.4115e-05
17:56030796 C T 0.028467 1.4551e-05
17:56031641 T C 0.037609 -3.8160e-07
17:56043729 T C 0.095015 1.4312e-05
17:56043996 G A 0.432196 2.3556e-05
17:56044679 A G 0.283817 1.1524e-05
17:56048642 G T 0.188452 1.9913e-05
17:56057565 A G 0.025050 2.1768e-05
17:56058595 C T 0.060561 -3.0004e-06
17:56061709 C T 0.179242 -1.0292e-05
17:56068292 T C 0.021806 -8.8454e-07
17:56076032 C A 0.027042 9.7163e-06
17:56076127 C G 0.116403 -6.4998e-06
17:56080025 C A 0.033179 4.3463e-06
17:56083934 A G 1.344422 -2.4328e-05
17:56089235 A C 0.123635 1.3560e-05
17:56105317 G C 0.068850 -1.2638e-06
17:56109804 C A 0.056209 -4.1020e-05
17:56115619 C T 0.033869 3.1806e-06
17:56117782 A G 0.053173 -2.1025e-05
17:56118632 A G 0.174928 4.1001e-06
17:56125274 G T 0.362441 -4.6980e-06
17:56126545 C T 0.194245 -1.0960e-05
17:56134805 A G 1.977741 4.4800e-06
17:56137073 T C 0.063740 3.8284e-06
17:56140331 C T 0.035134 6.4205e-06
17:56155011 A G 1.289787 2.4869e-05
17:56160566 C T 0.084989 3.1851e-07
17:56162799 A G 0.155022 2.6055e-06
17:56163658 A G 0.106374 -5.3201e-06
17:56164162 A C 0.157014 -6.9327e-05
17:56168713 C G 1.354802 2.0389e-05
17:56169763 G A 1.510585 2.5051e-05
17:56172955 G C 0.023136 -1.3890e-05
17:56174500 A G 1.595469 2.6242e-05
17:56180576 T C 0.043555 7.9303e-06
17:56185481 A G 1.581730 -5.7643e-06
17:56187807 G A 0.106629 -4.0196e-06
17:56190449 A G 0.182676 3.7032e-05
17:56206371 A G 0.075972 -7.2051e-06
17:56213879 T C 0.059493 2.2482e-05
17:56214691 A G 0.187177 -1.1264e-05
17:56225389 C T 1.377900 -2.8062e-05
17:56225945 T C 0.044555 2.6324e-05
17:56231150 A C 1.205482 -3.1039e-05
17:56232675 A G 0.173551 1.5123e-05
17:56233034 A C 0.397184 1.4712e-05
17:56235322 A G 1.344113 1.3951e-05
17:56239624 T C 0.152043 1.4873e-05
17:56241308 T G 0.424444 1.4891e-05
17:56243860 G A 0.226095 4.6300e-06
17:56244539 A G 0.116009 -1.1383e-05
17:56247101 A C 0.436796 2.0230e-05
17:56248183 T C 0.219958 -9.0220e-07
17:56251740 T C 0.082762 -2.1463e-05
17:56253587 A C 0.636420 1.5194e-05
17:56253600 A G 0.230712 1.3918e-05
17:56260342 G A 0.042834 -3.5679e-06
17:56263280 C A 0.449620 3.3791e-05
17:56264270 G C 0.022847 -5.0116e-07
17:56264420 A G 0.181656 8.8798e-06
17:56267766 C A 0.063995 1.7238e-05
17:56268798 A G 0.093730 2.8378e-06
17:56269613 C T 0.051885 1.3612e-05
17:56270442 G A 0.288835 2.1246e-05
17:56271094 C G 0.644521 1.3886e-06
17:56272260 A G 0.045588 2.0122e-05
17:56272501 A C 0.023381 -6.7556e-06
17:56273208 G A 0.624299 -8.4833e-06
17:56276940 C A 0.052514 1.5667e-05
17:56282968 C G 0.132987 1.1482e-05
17:56283026 A G 0.206036 -2.3583e-06
17:56290334 C T 0.867115 6.1563e-06
17:56292814 A G 0.170787 1.3195e-06
17:56303287 T G 0.121343 3.0231e-05
17:56312755 G A 0.034070 -8.4337e-06
17:56319930 C A 0.316993 -4.2777e-07
17:56320790 T C 0.047870 -1.1379e-05
17:56323678 T C 0.432148 1.8999e-06
17:56328214 T C 0.751000 2.3448e-05
17:56332744 T C 0.262796 6.8206e-06
17:56340057 C T 0.203459 -1.1738e-06
17:56344867 A G 0.409825 4.5219e-06
17:56348106 C T 0.050385 1.5790e-05
17:56352883 T C 0.149891 2.7293e-05
17:56355036 A G 0.030507 -1.1929e-06
17:56355397 A G 0.034151 1.5677e-05
17:56356502 G A 0.025733 6.6447e-06
17:56357818 A C 0.145009 2.8519e-05
17:56358884 G A 0.417672 2.1933e-05
17:56364480 A T 0.058324 3.8476e-05
17:56367632 G A 0.322188 1.7829e-05
17:56372280 T C 0.461947 2.0535e-05
17:56377870 A G 0.170290 1.0485e-05
17:56378564 T C 0.117165 2.5087e-05
17:56380471 C T 1.911428 -2.1734e-05
17:56383744 C T 0.576124 3.8168e-05
17:56386118 G A 0.598297 3.2624e-05
17:56386732 T C 0.045551 -1.0889e-05
17:56389732 C T 0.233184 2.5801e-05
17:56395050 T G 0.218449 3.0222e-05
17:56395757 T C 0.085169 1.4107e-05
17:56396609 C T 0.085240 1.3413e-05
17:56397324 A G 0.187177 1.5738e-05
17:56399122 T C 0.065436 2.1875e-05
17:56404349 G A 0.895690 1.1856e-05
17:56404703 G A 0.154148 1.2894e-05
17:56405046 T C 0.045153 -1.9982e-05
17:56416078 A G 0.123743 1.0900e-06
17:56421706 A G 0.438451 5.3890e-06
17:56421784 G A 0.211969 -7.1854e-06
17:56429094 G A 0.377700 1.7131e-05
17:56432088 A G 0.022201 2.4187e-07
17:56432743 T C 0.345514 4.9152e-07
17:56434857 T C 0.038857 -1.2825e-05
17:56435080 C G 0.247660 1.2093e-05
17:56435885 T G 0.726195 -6.1135e-05
17:56436109 T C 0.313151 -3.8564e-06
17:56438301 A G 0.398293 1.4619e-05
17:56438433 T C 0.078152 -4.6781e-06
17:56446535 T C 0.110372 2.8924e-05
17:56448297 T C 0.205546 -2.4557e-06
17:56450135 C T 0.025502 -1.4741e-05
17:56473132 G A 0.421058 1.3888e-05
17:56491186 C T 0.048237 5.6130e-06
17:56492800 C T 0.771671 -1.6819e-05
17:56499946 T G 0.020385 -1.7350e-05
17:56536257 A G 0.047961 -2.1401e-05
17:56540267 T C 0.448399 2.3804e-05
17:56547385 A G 0.029748 -3.9217e-05
17:56558918 A G 1.584232 -1.1094e-05
17:56584508 C T 0.370207 -4.5278e-06
17:56588542 T C 0.050290 -2.0063e-05
17:56598991 A T 0.230114 5.6413e-06
17:56607959 A G 0.347132 -4.2872e-06
17:56618823 A G 0.040318 1.0701e-06
17:56629398 T A 0.142493 -1.3989e-05
17:56643109 G A 0.441583 1.5226e-05
17:56659018 T C 1.244855 2.7063e-05
17:56670933 T C 0.059667 -9.9121e-06
17:56676368 C T 0.421884 1.6267e-05
17:56694745 G A 0.021681 6.8105e-07
17:56700153 C T 0.024030 6.6135e-06
17:56702417 A G 0.067979 -6.5754e-06
17:56709000 A G 0.029187 2.2169e-06
17:56709222 G A 0.652188 1.6583e-05
17:56714889 T C 0.049675 2.1729e-05
17:56717003 A G 0.090024 -5.7928e-06
17:56736532 T C 0.126817 -4.0695e-06
17:56798128 G A 0.024047 -1.6490e-05
17:56828788 G A 0.049331 5.8950e-06
17:56833612 G C 0.022146 2.0536e-06
17:56844442 G T 0.031023 1.1788e-05
17:56847945 T C 0.558737 5.6155e-06
17:56869386 A G 0.118912 -8.1936e-06
17:56964910 T C 0.062931 1.2468e-05
17:56995732 G A 0.107856 -1.4117e-05
17:57017420 C T 1.247602 2.0931e-05
17:57027135 G A 0.608364 -2.0754e-05
17:57061238 A G 0.436772 1.2016e-05
17:57087810 A G 0.031367 -1.5816e-05
17:57094617 C T 1.230855 -4.9856e-06
17:57111606 C G 0.067758 2.1655e-05
17:57139293 A G 1.217085 -4.2827e-06
17:57143357 C T 0.022473 -3.8914e-06
17:57145243 G A 0.081674 5.2892e-06
17:57151650 A G 0.084186 -2.0778e-05
17:57158764 T C 0.125974 -1.0635e-06
17:57162209 G A 0.777067 5.9671e-06
17:57171098 C T 0.061520 1.0289e-05
17:57181441 G C 0.022724 -1.3961e-05
17:57211381 A T 0.604026 -1.5651e-05
17:57211429 T C 0.030969 -1.9892e-05
17:57219255 G A 0.084826 -2.6094e-06
17:57229005 T C 0.048169 2.0626e-05
17:57229716 A G 1.300701 9.7972e-06
17:57253639 G T 0.029456 4.7830e-06
17:57267529 T G 0.648231 -1.2516e-05
17:57268441 A G 0.056420 6.8691e-06
17:57319984 A C 0.080759 1.4794e-06
17:57321015 T C 0.234013 -1.4752e-05
17:57325931 G A 0.418260 -1.1570e-05
17:57332520 G A 0.048444 2.2511e-05
17:57354718 T C 0.020895 -1.4391e-05
17:57356184 A G 0.672359 -2.0735e-05
17:57362614 T C 0.045860 1.2688e-05
17:57371432 G A 0.597777 -6.6167e-06
17:57375440 A G 1.211840 -4.1926e-06
17:57376809 G A 1.228383 -7.7494e-06
17:57399457 A G 0.231633 1.0279e-05
17:57404277 T C 0.081490 -7.4323e-06
17:57407019 G A 1.768989 1.4677e-05
17:57410641 C A 0.498931 -2.3622e-05
17:57411445 T C 0.698143 2.1869e-05
17:57411671 C A 0.095681 5.8585e-06
17:57416562 G T 0.120184 1.5275e-05
17:57419881 T C 0.093539 1.2594e-05
17:57425494 T C 0.082687 4.5507e-05
17:57426624 A G 0.087277 1.6648e-05
17:57427348 T C 0.113187 -3.7165e-06
17:57434316 C T 1.832940 2.1228e-05
17:57448441 A G 0.059942 1.0759e-05
17:57456292 A G 1.083306 4.7043e-07
17:57463370 T C 0.032343 -2.6439e-06
17:57466917 G A 0.274709 -1.2969e-05
17:57467971 T C 0.024877 1.4642e-05
17:57473546 C A 0.150969 -1.3225e-05
17:57476699 C T 0.372216 -2.0315e-05
17:57478107 A G 0.077744 2.4560e-05
17:57479597 A C 0.134735 1.6284e-05
17:57481483 T C 0.116600 1.8622e-05
17:57482182 T C 0.771464 1.3167e-05
17:57487538 A C 0.466694 -3.3039e-06
17:57489366 G A 0.998885 -1.3873e-06
17:57491365 G A 1.305902 1.4846e-05
17:57493245 A G 0.075394 1.3875e-05
17:57494447 G C 0.093471 -8.1261e-06
17:57496970 C A 0.471831 2.5784e-06
17:57506414 T C 1.714925 -6.0450e-06
17:57511073 C T 0.238039 3.3653e-05
17:57515378 G A 0.032281 1.6850e-05
17:57520659 A G 0.076846 -4.0751e-06
17:57524546 T C 0.498560 -3.8656e-07
17:57539601 T G 0.075337 -1.1539e-05
17:57542506 C G 0.037310 2.3456e-06
17:57545021 C A 0.298810 3.6231e-06
17:57567551 T C 0.161631 -1.5202e-05
17:57569176 C T 0.081341 -8.1788e-07
17:57572189 T C 0.283549 5.1777e-05
17:57582228 C T 0.613631 2.6422e-05
17:57582737 T G 0.039608 2.0744e-05
17:57582867 T C 0.164623 8.6633e-06
17:57585780 A G 0.026379 -6.8562e-06
17:57587357 G A 0.046047 -1.9653e-06
17:57600581 A G 0.037021 -9.6240e-06
17:57602640 T C 0.163446 -3.0603e-05
17:57605741 A G 0.021378 2.1260e-05
17:57613090 A G 0.037510 5.9718e-06
17:57624194 G T 0.097990 1.6264e-05
17:57649755 C T 0.065773 7.4881e-06
17:57679108 T C 0.292235 3.9483e-05
17:57680480 A G 0.422727 4.9672e-05
17:57692689 G A 0.417318 4.7220e-05
17:57695769 T C 1.717298 -3.9519e-05
17:57696251 A G 1.704980 -2.5019e-05
17:57700237 A G 0.099231 1.3250e-05
17:57711948 T C 0.035219 2.9501e-05
17:57723273 A G 0.175115 4.0563e-06
17:57742610 G C 0.057977 -1.8293e-05
17:57746013 T C 0.134762 -2.1989e-05
17:57747420 G C 0.078199 1.6037e-05
17:57748325 G T 0.050008 -2.6857e-06
17:57752259 G A 0.071080 3.0614e-06
17:57752869 T C 0.067007 -2.3037e-06
17:57754591 G A 0.178341 5.2944e-06
17:57757689 A T 1.518347 -2.7272e-05
17:57769198 G A 0.177886 3.1733e-06
17:57776475 C T 1.694036 -2.5594e-05
17:57783934 G A 1.698800 -2.4493e-05
17:57784344 C G 0.063974 3.2670e-05
17:57788608 A G 0.078505 8.1882e-07
17:57790206 C T 1.698154 -2.6779e-05
17:57791844 G A 1.356237 -1.8746e-05
17:57800388 A G 1.682698 -1.9159e-05
17:57804274 T C 0.023792 7.2666e-06
17:57818213 G A 0.163644 -9.2317e-08
17:57826731 A C 1.090881 -2.8578e-05
17:57832190 G A 0.427398 1.1808e-05
17:57839539 A G 0.056525 -7.8371e-06
17:57842736 T G 0.164694 -2.0223e-06
17:57853214 C A 0.580037 1.0888e-05
17:57858706 T C 0.130451 -2.5927e-05
17:57864752 G T 0.066749 -7.0272e-06
17:57875396 T C 1.100818 -3.4761e-05
17:57882679 A C 0.240860 -4.7103e-05
17:57885709 T C 0.155457 6.6941e-06
17:57887212 C A 0.052605 -5.0988e-07
17:57892640 T A 0.427344 1.3735e-05
17:57903041 C G 0.146519 5.1062e-06
17:57908096 C T 0.151357 7.3671e-06
17:57911230 G A 1.111300 -3.3897e-05
17:57913289 G T 0.315969 1.6174e-05
17:57914883 A G 0.068622 -3.1129e-05
17:57915424 G T 0.256547 9.8310e-06
17:57916165 A G 0.096140 -1.0212e-05
17:57919097 T C 0.024316 -3.2738e-06
17:57920532 G A 0.898175 3.3776e-05
17:57929319 C T 0.580618 1.5517e-05
17:57934169 G A 0.406027 1.1760e-05
17:57940703 A G 0.078070 -3.2516e-06
17:57942585 G A 0.397528 5.5696e-06
17:57943115 G T 0.871833 3.1378e-05
17:57947212 C T 0.936964 2.3085e-05
17:57963537 G A 0.871973 3.5469e-05
17:57973920 C T 0.474217 3.0095e-05
17:57989603 T C 0.070172 -1.8543e-06
17:57994248 C T 0.158972 1.0525e-05
17:57997375 G C 0.063362 7.5949e-06
17:58003358 A G 1.464535 5.7786e-05
17:58018142 C G 0.397769 4.8033e-06
17:58024275 G A 0.716944 2.6103e-05
17:58024324 G A 0.398799 5.9658e-06
17:58031153 G A 0.153971 8.9149e-06
17:58036499 C A 1.127782 -3.3898e-05
17:58041242 G T 1.680699 -2.7375e-05
17:58049609 T C 0.109610 6.8653e-06
17:58121453 A G 0.129873 -1.2621e-05
17:58124028 A G 0.032883 -5.8982e-06
17:58129199 T C 0.034277 -2.4673e-05
17:58130325 C T 0.130880 -1.0571e-05
17:58139305 C G 0.096473 -6.1467e-06
17:58142253 A C 0.065936 2.2572e-05
17:58146095 C T 0.033634 1.1388e-05
17:58149745 A G 1.197938 -7.7639e-06
17:58169713 A G 0.072049 -5.2341e-06
17:58171937 C T 0.067612 -1.7690e-05
17:58172447 A G 0.173513 3.3347e-06
17:58174209 G T 0.077336 -1.2194e-05
17:58183930 A G 0.061241 3.0725e-05
17:58187061 T C 1.697079 -5.9562e-05
17:58204804 T C 0.032812 1.7113e-05
17:58212091 C T 0.084710 2.6458e-05
17:58213963 G C 1.621290 -9.0454e-06
17:58217708 C T 0.213873 -5.5240e-07
17:58218881 C A 0.140572 -1.8320e-06
17:58224568 C T 0.391554 1.2115e-06
17:58225501 T C 0.079484 1.1625e-05
17:58228713 G T 0.229644 1.1536e-05
17:58233516 G A 0.114921 7.0334e-06
17:58235763 A G 0.034736 -8.0206e-06
17:58259512 G T 0.040862 -1.8510e-05
17:58301400 T A 0.048855 6.5262e-06
17:58316733 T C 0.390038 -2.7908e-05
17:58318248 G A 0.169260 -8.0953e-06
17:58318685 A G 0.039934 -1.2732e-05
17:58330298 C T 0.194633 -1.0010e-05
17:58331247 A G 0.069333 -3.9721e-06
17:58336233 T C 0.022711 -1.2288e-05
17:58359510 A G 0.192811 1.0589e-05
17:58361314 C T 0.065967 -8.4745e-06
17:58380096 T C 0.114581 -5.8863e-06
17:58390960 T C 0.028487 1.6427e-06
17:58399732 G T 0.036528 1.1759e-05
17:58404493 G A 0.034158 -6.9904e-06
17:58406426 A G 0.076731 -1.5397e-05
17:58417215 C T 1.961232 -1.3055e-05
17:58436175 G C 0.039941 -1.5395e-05
17:58464953 T C 0.185338 -1.0252e-05
17:58467480 C T 0.104150 -1.6187e-05
17:58470653 A C 0.097585 -6.1710e-06
17:58470711 A G 0.041029 -1.1075e-05
17:58474315 C T 0.257010 -1.5211e-05
17:58499925 T C 0.041804 -9.7817e-06
17:58500225 G T 0.064824 -1.6590e-06
17:58508618 C T 0.188792 -9.8308e-06
17:58519879 G A 0.029187 -8.9890e-06
17:58521154 A G 0.081803 6.7827e-07
17:58528705 C T 0.125365 -1.0541e-05
17:58581142 A G 0.052303 -2.1694e-05
17:58582538 T C 0.421796 -2.0283e-05
17:58583643 T C 0.034046 -8.3554e-06
17:58590556 C A 0.169077 -1.3241e-05
17:58594157 G A 0.059120 2.0781e-05
17:58620284 A G 0.049314 -4.1800e-06
17:58623836 A T 0.072100 1.8117e-07
17:58631702 C T 0.079862 -1.0779e-05
17:58637160 A G 0.038408 -1.6128e-05
17:58639940 A G 1.911227 -9.5276e-06
17:58681552 A C 0.056597 -2.1615e-05
17:58706711 A G 0.063478 -5.5127e-06
17:58740077 C G 0.148474 -3.0916e-06
17:58740228 A G 0.048509 -1.8875e-05
17:58755262 A C 0.143082 1.3223e-05
17:58762945 T G 0.093499 -4.8543e-05
17:58790106 C T 0.024448 -2.1005e-06
17:58799304 C G 0.075993 -1.2508e-06
17:58819628 G A 0.076200 -3.7980e-06
17:58824617 A G 0.048145 -1.2973e-05
17:58826666 G A 0.046782 1.3238e-05
17:58828402 A G 1.786416 3.1393e-05
17:58837701 G A 1.836384 3.5561e-05
17:58845031 C T 0.164572 -4.1786e-05
17:58847436 G A 0.207559 -3.9453e-05
17:58855897 T C 0.108050 -1.0559e-05
17:58862869 T C 0.064892 -1.3376e-05
17:58878665 T G 0.171586 -1.8401e-05
17:58899794 C A 0.103729 -3.0599e-06
17:58917633 G T 0.041199 3.3407e-06
17:58930419 G A 0.286122 -3.8114e-05
17:58935637 T C 0.097905 1.6725e-05
17:58942333 A G 0.038782 1.7133e-05
17:58945788 G A 0.043657 -2.6560e-05
17:58950789 A G 0.154162 6.0267e-05
17:58953682 G A 0.132114 -2.8460e-07
17:58964947 T C 0.090745 -1.0588e-05
17:58965178 T G 0.241656 -2.6317e-05
17:58977757 C T 0.292528 -4.2141e-05
17:58994775 G A 1.271863 -3.3845e-05
17:59009664 C T 0.026447 -9.4232e-06
17:59017903 C T 0.045979 1.0836e-05
17:59039507 A G 0.042110 -1.3510e-05
17:59044509 T C 0.032414 -5.9358e-06
17:59060919 C T 0.068897 -2.7201e-05
17:59060980 A G 0.034831 -1.6794e-05
17:59061568 C G 1.462733 -1.7731e-06
17:59067526 A G 0.028215 2.4663e-05
17:59091716 A G 0.048237 1.7801e-05
17:59096752 A G 0.296216 -1.0303e-05
17:59110011 G A 1.941540 2.1812e-05
17:59135988 G A 0.216830 4.8683e-05
17:59145918 C T 0.043219 6.8336e-06
17:59177071 A G 0.055992 4.0276e-07
17:59180804 C T 0.040196 -8.7712e-06
17:59183399 A G 0.099275 -6.9086e-06
17:59185686 C T 0.079042 -6.5403e-06
17:59196065 T G 1.651117 1.8569e-05
17:59203874 T C 0.033855 -1.4739e-05
17:59216873 G A 0.021704 1.5529e-05
17:59227325 G C 0.052429 2.0868e-05
17:59238157 T C 0.073440 7.5826e-06
17:59239221 G A 1.627828 2.5060e-05
17:59258055 A G 1.589135 2.7294e-05
17:59261128 A G 0.083976 -1.3579e-05
17:59266048 T G 0.034916 -6.7325e-06
17:59276952 A G 1.933377 7.3320e-06
17:59277614 G A 0.319651 -1.1444e-05
17:59281730 A G 0.025162 -2.6556e-05
17:59286644 C G 1.569895 2.6873e-05
17:59296426 G C 0.238066 3.5313e-05
17:59299975 G A 1.410807 -1.8416e-05
17:59300360 A G 0.049059 -2.2959e-05
17:59301995 G A 0.155759 -2.5657e-05
17:59304833 C T 0.135333 -8.8354e-06
17:59306037 G A 0.328161 1.0233e-05
17:59315145 A C 0.343749 -9.9399e-06
17:59316721 T C 0.101549 2.6447e-05
17:59317457 G A 0.395719 1.8963e-06
17:59325562 G A 0.038568 -6.8994e-06
17:59326293 C T 0.023707 -7.3916e-06
17:59330768 G A 1.520268 -1.8134e-05
17:59338423 G A 1.248969 -6.1126e-08
17:59340357 G A 0.105340 3.3097e-06
17:59342146 A G 0.031513 7.7218e-06
17:59343880 G A 0.181510 -2.4772e-06
17:59345321 G A 0.390946 1.7044e-05
17:59345379 G A 1.918013 -1.7935e-05
17:59357804 A G 0.167635 9.2002e-06
17:59362646 A G 0.027814 1.2893e-05
17:59362924 A G 0.024836 2.4071e-05
17:59363235 C T 0.078502 -2.9836e-05
17:59363982 T C 0.274019 -1.4903e-05
17:59366049 A G 1.445129 -6.9789e-06
17:59366352 A G 0.031047 1.0298e-05
17:59369300 A G 0.097347 1.3372e-05
17:59371657 G A 0.313001 -2.0327e-05
17:59372624 G A 1.305814 2.1798e-05
17:59374625 A G 0.510103 1.3361e-06
17:59376069 T C 0.051327 2.1029e-05
17:59378117 G A 0.029164 5.2441e-06
17:59379738 C A 1.126195 6.1292e-06
17:59383410 G A 0.032533 -5.2479e-07
17:59386565 A G 0.055482 -7.0467e-06
17:59392064 G A 1.593340 3.4148e-05
17:59392342 T C 0.069054 1.5002e-05
17:59395680 A G 0.320586 2.4657e-05
17:59396124 A C 0.306718 2.4082e-05
17:59396215 C T 0.166751 -1.3083e-05
17:59396449 T C 1.553743 2.6943e-05
17:59400959 T C 0.031227 7.5408e-06
17:59402478 A G 0.051518 -8.1636e-06
17:59407351 T C 0.578555 1.9012e-05
17:59411717 C T 0.249197 -1.1834e-05
17:59416467 G A 0.135905 5.7116e-06
17:59418195 A G 0.044816 1.6851e-05
17:59418773 C T 1.577099 9.8171e-07
17:59421778 G T 0.761499 -1.7634e-06
17:59424325 C T 1.741406 7.5868e-06
17:59424326 A G 1.116815 3.6661e-05
17:59429503 A G 0.145523 -6.7668e-06
17:59430015 T C 1.926846 -1.2080e-05
17:59431266 C G 1.869950 3.0902e-06
17:59435497 C A 1.435004 1.0184e-05
17:59435833 A C 0.040594 -1.4870e-05
17:59441648 A T 1.892661 -9.2327e-06
17:59444758 A G 1.560763 -1.3873e-05
17:59456589 T C 1.661864 -5.8118e-06
17:59457524 A G 0.045122 -1.0923e-05
17:59459195 G A 1.891610 4.1402e-06
17:59460164 G A 1.877651 2.3796e-06
17:59461769 A G 0.077451 -2.0292e-05
17:59464069 C T 1.695529 -3.2641e-05
17:59464100 C G 0.372590 -1.5650e-05
17:59466118 T C 0.094257 -2.1141e-07
17:59470055 C A 1.757538 -1.6188e-05
17:59470842 G A 0.108614 -1.7179e-05
17:59471688 C T 0.020538 7.5462e-07
17:59475888 C A 1.578697 -2.4102e-05
17:59477903 A C 0.105867 -2.5202e-05
17:59478616 T G 0.028613 1.2824e-05
17:59480038 T G 1.029412 4.9686e-06
17:59483766 T C 1.470525 -5.8952e-06
17:59484898 T C 0.028729 -2.6132e-05
17:59489707 T C 0.090391 -2.5007e-05
17:59489893 C T 1.580003 -1.9176e-05
17:59496649 C T 1.334002 -4.8054e-06
17:59497277 G A 1.339343 -9.0316e-06
17:59500333 A G 1.653922 1.9195e-05
17:59502319 C T 0.397579 2.8247e-06
17:59516472 C T 0.875080 1.7972e-06
17:59517034 C T 0.042515 9.5814e-06
17:59518015 A G 0.023245 1.3001e-05
17:59521601 G C 0.061088 -1.0389e-05
17:59528210 T C 0.841643 8.2346e-06
17:59528544 C T 0.346578 -2.0551e-07
17:59531402 C A 0.525616 1.8043e-05
17:59533266 C T 0.021300 -1.7159e-05
17:59533868 C G 0.293007 -2.9106e-06
17:59534987 G T 0.320358 1.3292e-05
17:59535965 C G 0.758602 5.0516e-06
17:59538046 A G 0.027889 1.6250e-05
17:59543090 C T 0.242166 1.3609e-05
17:59545750 A G 0.531661 -1.3263e-05
17:59549603 A C 0.053622 -2.0758e-05
17:59552412 T C 0.287231 1.2731e-05
17:59552449 A G 0.415407 1.5283e-05
17:59556287 T C 0.114173 2.0437e-06
17:59557600 T C 0.222991 -1.1238e-05
17:59559971 A G 0.324149 2.5267e-05
17:59560463 T C 0.191777 -3.1898e-05
17:59561720 G A 0.421537 1.2868e-05
17:59565143 C A 0.376269 9.3052e-06
17:59566530 A G 0.052728 4.2650e-06
17:59566682 T C 0.221005 -7.5836e-06
17:59567791 T C 0.103644 1.7948e-05
17:59569518 C T 0.047122 1.1118e-05
17:59578385 C G 0.036480 5.8891e-06
17:59583282 A C 1.774425 9.9553e-06
17:59584889 A G 1.914930 8.2526e-06
17:59586589 A G 0.067782 2.4804e-05
17:59597348 C T 0.615120 -8.6203e-07
17:59601152 G T 0.026437 -1.1187e-05
17:59608842 A G 1.104623 1.9157e-05
17:59611873 A G 0.198665 9.6246e-06
17:59619666 T C 0.034872 -8.7306e-06
17:59627460 A G 0.543404 6.7512e-06
17:59634605 C G 0.088827 -3.0397e-05
17:59638438 A G 0.099992 3.7403e-06
17:59645502 A G 0.053078 -1.3110e-05
17:59646764 C T 1.295224 1.1991e-06
17:59649853 T G 0.037524 -1.3519e-05
17:59654593 G A 0.394862 -4.2533e-05
17:59657894 T C 0.071257 -1.9673e-05
17:59664673 A G 1.129727 -2.6123e-05
17:59667953 A G 0.300425 -2.3748e-05
17:59668021 C G 0.299800 -1.9681e-05
17:59668352 T C 0.274403 -2.0022e-05
17:59675381 T C 1.125583 -3.0977e-05
17:59683985 G T 0.301860 -1.9355e-05
17:59688260 T C 0.848470 -5.8417e-06
17:59689993 C A 0.031826 -1.3691e-05
17:59693980 G A 0.441171 1.2061e-05
17:59715461 G A 0.037446 1.3712e-05
17:59722734 C T 0.507774 6.4676e-06
17:59726936 C T 0.207046 4.2766e-06
17:59735398 T C 1.957907 -8.2471e-06
17:59745806 C T 0.025573 -9.8819e-06
17:59748156 C T 0.087165 1.4432e-05
17:59748454 T C 0.697314 -6.7840e-06
17:59748656 G A 0.045272 6.1456e-06
17:59755930 G C 0.222858 -6.2548e-05
17:59761706 G A 0.702760 -7.1623e-06
17:59763347 G A 1.202874 -2.0655e-06
17:59775949 C T 0.074494 -1.3006e-06
17:59800001 G A 0.132644 1.1795e-05
17:59804310 A G 1.500012 -8.2700e-06
17:59814530 G A 0.063978 1.0495e-06
17:59817082 G C 0.121595 -2.0260e-06
17:59823778 T G 0.067330 -1.8002e-06
17:59836661 C T 0.204431 8.2548e-06
17:59843603 A G 0.127718 -4.8533e-06
17:59876352 T C 0.716037 -6.8361e-06
17:59893497 C T 1.483047 -1.5603e-05
17:59894622 A G 0.097684 7.2804e-06
17:59898706 A G 0.065018 1.8323e-05
17:59911200 A G 0.256673 2.2353e-05
17:59911799 A G 0.862430 -1.0226e-05
17:59912148 T G 0.028028 -4.9477e-06
17:59916568 C T 0.099271 2.7989e-05
17:59917389 T C 0.456957 -4.7506e-06
17:59918984 A G 0.050005 6.2025e-06
17:59920703 A G 0.100720 2.0331e-05
17:59924191 C T 0.057770 1.2202e-05
17:59936719 C T 0.024890 -2.2919e-06
17:59940633 T C 0.568518 -7.8744e-06
17:59960767 A G 0.050137 -3.6207e-06
17:59969000 C T 0.114044 -7.5126e-06
17:59975372 C T 0.313134 7.2190e-06
17:60018005 C T 0.029946 6.3718e-06
17:60030874 G A 0.026763 -2.0279e-05
17:60047642 G A 0.072726 1.2894e-05
17:60071698 T C 0.063274 7.1005e-06
17:60085810 A G 0.028242 -8.0662e-06
17:60086587 C T 0.043001 1.8917e-06
17:60098989 T C 0.020093 -2.4466e-05
17:60130014 G C 0.028484 -7.9540e-06
17:60136168 A G 0.310394 6.3848e-06
17:60137085 C T 0.431036 3.3691e-06
17:60151635 T G 0.122448 3.1490e-06
17:60164915 C T 0.163338 4.3107e-06
17:60177694 A C 1.194813 -3.9758e-06
17:60183476 A G 0.051555 -6.9716e-06
17:60187274 A G 0.124253 -1.4378e-05
17:60188441 A G 0.310584 1.3446e-05
17:60193428 C G 0.285011 1.3552e-05
17:60198096 T G 0.254820 1.1939e-06
17:60201561 T C 0.167040 -2.3178e-05
17:60212373 T C 0.887993 1.8085e-06
17:60219082 A G 0.604067 -1.5132e-05
17:60222504 T C 0.223610 1.1350e-05
17:60225452 G A 0.838056 3.1999e-06
17:60226424 T C 0.099543 -2.8014e-05
17:60228819 C G 0.089800 -1.4638e-06
17:60235230 C T 0.237005 8.8129e-06
17:60245058 G A 0.619893 1.1836e-05
17:60251782 T C 0.219938 7.9665e-06
17:60255582 G A 0.280574 1.2661e-05
17:60271745 A G 0.246219 -3.3944e-06
17:60279084 C T 0.229291 9.6249e-06
17:60280469 T C 0.179776 1.7007e-06
17:60287091 T C 0.540732 1.7346e-05
17:60292881 T C 0.338741 1.6081e-05
17:60319974 G A 0.543754 4.9824e-05
17:60325222 A G 0.187663 6.3054e-06
17:60356029 C T 0.605066 -1.2377e-05
17:60357131 C T 0.524885 -8.0580e-06
17:60383020 A C 0.037425 -1.3895e-05
17:60383711 T C 0.133497 -1.4060e-05
17:60391443 T G 0.521591 2.2972e-05
17:60399470 A C 0.780994 -1.6199e-05
17:60405758 T C 0.034736 -8.0962e-06
17:60409038 G T 0.491516 -7.2140e-06
17:60421485 C A 0.275865 7.3553e-06
17:60430794 A G 0.168635 -1.0002e-06
17:60432300 C T 0.020164 2.3162e-05
17:60433039 C T 0.251186 1.6376e-05
17:60433353 G C 0.076697 8.5404e-06
17:60440732 C T 1.003036 1.5446e-05
17:60442540 T G 0.532637 1.9757e-05
17:60452799 G A 1.405215 1.6185e-05
17:60455506 C T 0.397432 -8.0966e-06
17:60458987 T C 0.237865 -7.5141e-06
17:60472623 T C 1.854358 -1.1139e-05
17:60474073 T C 0.079790 2.6786e-05
17:60482593 C T 1.054397 -2.1367e-05
17:60485723 A G 0.542612 1.9506e-05
17:60493386 G A 0.145988 1.7783e-05
17:60497280 T C 0.091166 -1.0206e-05
17:60505528 G A 0.106207 3.5143e-05
17:60588594 C T 0.725495 1.8796e-05
17:60615994 A G 0.089582 2.5056e-05
17:60621866 T C 0.198862 -3.0434e-05
17:60628143 T C 0.026478 8.2593e-06
17:60628710 C A 0.034675 -1.3774e-05
17:60647451 G A 0.092128 6.2231e-06
17:60666333 T C 0.052548 1.1760e-05
17:60667965 C A 1.286092 -1.9043e-05
17:60669210 C T 0.091965 -1.2175e-05
17:60673853 G A 0.066875 1.0100e-05
17:60684238 G A 0.059446 4.5999e-06
17:60685216 G A 0.054656 1.0878e-05
17:60693817 C T 0.190971 -4.1966e-05
17:60718821 T C 1.237569 -8.7407e-06
17:60727791 C T 0.044555 2.1533e-05
17:60740729 C T 0.075371 -1.7173e-05
17:60741917 A G 0.350117 3.0106e-05
17:60742307 T C 0.020810 -2.6187e-05
17:60745240 C A 0.128146 -5.8613e-06
17:60748191 C T 0.151948 4.4388e-06
17:60755746 G T 0.714558 -4.4378e-08
17:60766483 G A 1.969612 -4.3542e-06
17:60767015 A G 1.969606 -4.3648e-06
17:60769406 C T 0.854406 -1.6158e-05
17:60776006 C T 1.966148 -1.2372e-05
17:60778932 A G 1.716751 -9.7330e-06
17:60779025 G A 1.948312 -8.7839e-06
17:60779540 A G 0.066990 3.1758e-05
17:60784085 T C 0.679526 -1.0658e-05
17:60784536 T C 0.068180 -5.3338e-06
17:60789232 C T 0.682508 -4.4911e-06
17:60791782 A C 0.026614 1.9220e-05
17:60792800 T C 0.222134 2.5227e-06
17:60793366 T C 0.079692 -8.6938e-06
17:60795557 A G 0.086311 -1.8393e-05
17:60802596 C G 0.731186 5.3705e-06
17:60805052 T C 0.039557 5.1294e-06
17:60809905 T G 0.806285 2.4930e-05
17:60811819 T C 0.062139 -1.1865e-05
17:60814273 G A 0.812265 1.5563e-05
17:60824224 G A 0.658903 6.6606e-06
17:60828743 A C 0.022864 1.7138e-05
17:60828894 A G 0.034121 -6.9821e-06
17:60834947 T C 0.095239 -2.9826e-06
17:60835267 T G 0.099503 -3.9271e-05
17:60837842 T C 0.277796 -9.8320e-06
17:60844132 G T 0.040478 -1.7385e-05
17:60851401 C T 1.147243 7.1268e-06
17:60859519 C G 1.901184 5.6163e-06
17:60867975 T C 0.039265 -1.6422e-05
17:60868968 C T 0.539089 8.1004e-06
17:60868992 G A 0.074534 3.3031e-05
17:60869091 C T 0.039792 -1.8268e-05
17:60869690 T C 0.022486 1.6387e-05
17:60878976 A G 0.040628 -1.4580e-05
17:60879501 A G 0.088463 -1.5128e-06
17:60882401 G A 1.179184 1.2462e-05
17:60882658 A G 0.135228 -2.1847e-05
17:60888618 G A 0.099282 4.5907e-06
17:60896263 C T 0.144975 2.2464e-06
17:60897995 G A 0.095885 -1.4307e-06
17:60899218 T C 0.972880 -1.8408e-05
17:60900163 C A 1.873744 9.1794e-07
17:60902176 A G 0.045170 -6.5730e-06
17:60902345 T C 0.026352 -5.2558e-06
17:60905352 T C 0.058807 2.0789e-05
17:60905560 C T 0.337245 -4.4755e-06
17:60905859 G A 0.214304 1.2342e-06
17:60913411 A G 0.692190 2.4236e-05
17:60914500 A G 0.034212 -6.5270e-06
17:60928858 G T 0.035793 1.5826e-05
17:60950077 A G 0.822346 2.5616e-06
17:60953050 A G 0.059534 -1.7867e-06
17:60954624 T C 0.105745 3.1835e-05
17:60955474 G C 0.052004 -8.6042e-07
17:60976292 G T 0.088613 -2.6013e-06
17:60981969 G A 0.903061 -2.8353e-06
17:60989097 G A 0.029908 -2.2910e-07
17:60989141 T C 0.128034 6.7804e-06
17:60992533 A C 0.187456 -2.4864e-05
17:60994706 T C 0.091061 1.9323e-05
17:61001333 T G 0.157623 -7.0731e-06
17:61017423 A G 0.090544 -2.7279e-06
17:61019115 G A 0.175944 8.8333e-07
17:61037879 C T 0.032322 -1.2902e-05
17:61038216 A G 0.029300 -8.3411e-06
17:61051271 T C 0.917813 -8.0351e-06
17:61063866 G T 0.021426 -1.5492e-06
17:61072624 C A 0.084887 3.2831e-05
17:61085639 T C 0.047757 4.5119e-06
17:61088080 G T 0.060507 -2.7880e-05
17:61090526 T C 0.042307 -1.8726e-05
17:61099099 A G 0.368959 -9.2019e-06
17:61100835 A G 0.068683 1.1796e-05
17:61119468 G T 0.147756 1.4030e-05
17:61122756 T C 0.062441 -1.2225e-05
17:61139904 T C 0.091792 -2.1607e-06
17:61154619 G A 0.205427 -3.2079e-05
17:61158751 T C 0.086376 -2.3777e-05
17:61171554 G A 0.393200 1.0196e-06
17:61181474 A G 0.092907 1.0230e-05
17:61199099 C T 0.093097 1.2903e-05
17:61201358 A G 0.717516 2.4840e-06
17:61204264 G A 0.277562 -3.0096e-07
17:61207489 A G 0.027981 1.3057e-05
17:61241107 T C 1.006817 7.9867e-06
17:61273551 A G 1.841701 3.6155e-06
17:61273697 T C 0.051844 -1.3961e-05
17:61276533 T C 0.155202 1.2325e-05
17:61278229 G T 0.037344 6.2779e-06
17:61280212 G T 0.131369 5.4008e-06
17:61287776 T C 0.040730 -3.3251e-05
17:61288422 A G 0.028518 -1.2755e-06
17:61295052 T C 0.026988 2.1132e-05
17:61299699 C T 0.052959 3.2955e-06
17:61300675 A G 0.026702 -2.1782e-06
17:61330304 G A 0.031887 -1.0082e-05
17:61371510 G A 0.374606 -7.4605e-06
17:61373868 A G 0.034634 6.3353e-06
17:61374714 A G 0.093322 -2.6773e-06
17:61382899 G T 0.021225 -7.5822e-06
17:61384732 T C 0.066691 -3.7833e-06
17:61429297 C A 0.029310 -5.1558e-06
17:61441645 C A 0.037765 4.9508e-05
17:61458555 A G 0.138512 -1.0366e-05
17:61485045 T C 0.243992 -4.7150e-06
17:61488645 A G 0.061377 -4.9272e-06
17:61507791 A G 0.020613 -2.5226e-06
17:61515321 C T 0.994115 6.7656e-06
17:61518335 T C 0.043922 -7.2957e-06
17:61518779 T C 0.022126 -1.4983e-06
17:61519534 A G 0.197220 -2.1327e-05
17:61536308 G A 0.041580 -1.7533e-05
17:61541451 T C 0.533840 7.3018e-06
17:61548918 T C 1.253562 1.7977e-05
17:61557773 G A 0.034467 -1.4866e-05
17:61559923 T C 0.867019 1.3398e-05
17:61560986 T A 0.121952 -1.2913e-05
17:61561017 T C 0.122485 -1.3362e-05
17:61565990 C G 0.946776 2.5194e-05
17:61566031 A G 0.955915 2.5820e-05
17:61571452 T C 0.045204 -1.6520e-05
17:61571907 A G 0.037724 -2.4109e-05
17:61574712 A G 0.076615 -2.9167e-05
17:61576249 A G 0.954480 1.8218e-05
17:61578207 A G 0.994288 1.0880e-05
17:61583756 T C 1.112446 -2.0761e-05
17:61584720 T A 1.116386 -2.2304e-05
17:61586060 A C 0.304604 -1.3010e-05
17:61592753 T C 0.080593 9.1570e-06
17:61595406 C T 0.359616 -2.9485e-05
17:61598118 C T 0.802562 -4.3221e-06
17:61602293 A G 1.181160 -1.0106e-05
17:61612401 A G 0.049114 -2.1485e-05
17:61615545 G A 0.056240 1.6639e-05
17:61620112 C G 0.107145 8.8200e-06
17:61623052 T C 0.495228 -6.9762e-05
17:61623718 T C 0.038421 2.5019e-06
17:61629692 C G 0.505418 -7.5632e-05
17:61642016 A C 0.034733 5.5698e-06
17:61648091 T G 0.729738 1.2818e-05
17:61658297 T C 0.022092 1.2148e-05
17:61659654 C T 0.070400 -2.0367e-05
17:61666687 T C 0.114282 -2.3046e-05
17:61675292 G A 0.531215 -4.3793e-05
17:61709128 T C 0.271469 1.6683e-05
17:61749252 G T 0.066382 -7.5913e-06
17:61760967 T C 0.094814 -7.8591e-07
17:61763031 C G 0.552005 -3.9112e-05
17:61782920 T C 1.111232 -6.4905e-07
17:61783908 G A 1.290301 -4.2961e-06
17:61832668 A G 0.049202 2.0018e-05
17:61843691 C G 0.119449 -6.7253e-06
17:61845425 C T 1.882332 -6.3519e-06
17:61853282 C A 0.021538 -9.4490e-06
17:61871016 T C 0.046833 -1.4855e-05
17:61883023 G A 0.551835 -3.6564e-05
17:61894076 C T 0.282651 -6.4039e-07
17:61905027 T G 0.024401 5.9298e-06
17:61908556 T C 0.657662 1.7313e-05
17:61910167 A G 1.842602 1.0565e-05
17:61927311 G A 0.066528 6.2473e-06
17:61928055 A C 0.572996 -3.8699e-05
17:61938100 T C 1.225575 -1.5105e-05
17:61947203 A G 1.212543 -1.0220e-05
17:61959740 T C 0.563102 -3.5588e-05
17:61989626 G T 1.187701 -3.5019e-05
17:61995170 T C 0.020086 -1.6346e-05
17:62003810 A C 0.778743 3.0274e-05
17:62007498 G A 1.298192 7.1104e-06
17:62008437 T C 0.519540 -2.3370e-05
17:62010309 A G 0.065348 9.5609e-06
17:62016763 G C 0.043382 1.9584e-06
17:62019103 T G 0.375626 -1.5496e-05
17:62020348 C T 1.051980 1.4522e-05
17:62023724 T G 0.408995 -2.7712e-06
17:62027336 A G 0.639860 4.4275e-05
17:62028920 G C 0.034658 6.7537e-06
17:62030443 G A 0.030109 -1.2543e-05
17:62033277 G T 0.089721 -2.6745e-05
17:62037368 T G 0.058780 8.3818e-06
17:62041068 C T 1.821829 -1.0435e-06
17:62041208 A G 0.047281 4.1672e-06
17:62042841 G A 1.794981 6.6084e-06
17:62045555 A G 0.025291 -1.9900e-06
17:62050513 T C 0.985360 -1.2993e-05
17:62052222 A C 0.025577 -2.3792e-05
17:62055986 A G 0.048311 7.5004e-06
17:62056610 A G 1.812629 -1.0313e-05
17:62059386 A G 0.175132 2.9939e-05
17:62060878 G A 0.708571 -3.6781e-06
17:62064678 T C 0.081783 -2.6105e-05
17:62067267 T C 0.037755 9.0607e-06
17:62067359 A G 0.036752 -1.4720e-06
17:62068196 A G 0.998215 -2.5885e-05
17:62069095 A G 0.189581 -3.7897e-05
17:62070153 A G 0.729565 3.0043e-05
17:62079286 A G 0.860804 -9.1644e-07
17:62080714 A G 0.730057 -9.7037e-06
17:62094058 T C 0.061880 -4.8340e-06
17:62097846 T C 0.790081 6.5418e-06
17:62105745 A C 1.243883 9.3158e-06
17:62109123 C T 0.692530 -2.2980e-06
17:62113625 A C 0.110423 3.0940e-06
17:62118582 G C 0.032835 -1.1536e-05
17:62119157 A G 0.149422 1.4413e-05
17:62121480 C T 1.520860 -1.5219e-05
17:62125209 T C 0.037806 2.1040e-05
17:62128799 G A 0.159618 2.6506e-05
17:62132160 T C 0.061340 -3.9576e-06
17:62135064 C T 0.022721 2.8846e-06
17:62137930 A G 0.059755 1.2327e-05
17:62142728 G A 0.060173 -2.5013e-05
17:62146480 G T 0.085529 -9.2232e-06
17:62146498 T G 0.321083 -2.9860e-06
17:62147597 A G 0.114659 -4.4008e-06
17:62152578 T C 0.105986 1.8510e-05
17:62156430 G A 0.060955 -8.9027e-06
17:62158278 C T 1.520713 -1.3301e-05
17:62161933 G A 0.173445 8.1419e-06
17:62163342 C A 0.026961 -6.2947e-06
17:62163704 G C 0.043089 2.2352e-05
17:62165365 C T 0.126246 -5.2865e-06
17:62167589 T C 0.678132 1.0446e-06
17:62177591 C T 0.141490 1.7484e-05
17:62185764 T C 0.732169 4.6287e-06
17:62185903 C G 0.229855 -1.4202e-05
17:62206299 C T 0.078325 4.9718e-06
17:62211164 G A 1.852002 -1.8244e-06
17:62212331 T C 0.023799 -1.7847e-05
17:62225473 A G 0.053347 2.1626e-05
17:62228161 C T 0.226625 -4.9906e-05
17:62232633 A G 0.061081 1.2192e-05
17:62240987 A G 0.025094 1.4647e-05
17:62243647 T C 1.402287 3.5484e-05
17:62245560 G A 0.099877 1.6803e-05
17:62246902 A C 0.062224 1.4793e-06
17:62247817 A G 0.070291 -5.7275e-06
17:62253745 C T 1.181738 1.7005e-05
17:62255858 C T 0.079080 1.3318e-05
17:62262826 T C 1.657237 -3.4337e-06
17:62264886 C T 1.922586 -4.0757e-06
17:62268412 A C 1.205077 1.6570e-05
17:62286590 T C 0.215838 1.8500e-05
17:62287257 T C 0.197944 -5.3316e-05
17:62290699 A G 0.028718 -4.7782e-06
17:62292399 A G 0.957417 7.0184e-06
17:62298977 A G 0.042046 -1.7234e-05
17:62306621 C T 0.066786 -9.0562e-07
17:62316454 T C 0.037670 -3.7685e-06
17:62318157 C T 0.040791 1.3916e-05
17:62318462 T C 0.034801 -2.3964e-05
17:62334404 A G 1.646021 5.4834e-07
17:62337000 C T 0.068350 -2.2168e-05
17:62355081 C T 1.274532 1.0786e-05
17:62355853 A C 0.027005 -3.2907e-07
17:62363865 C T 0.079430 -1.0902e-05
17:62365976 T G 0.080620 2.1389e-05
17:62367700 T C 0.043355 -6.1346e-06
17:62371707 T C 0.073596 2.2123e-05
17:62372574 C T 1.036167 1.5431e-05
17:62387106 G A 0.045507 6.6305e-06
17:62387211 G A 1.439332 6.1511e-05
17:62398568 A G 1.388692 5.6948e-05
17:62401118 C T 1.036987 2.2241e-05
17:62403698 T G 0.073814 -1.9465e-05
17:62404342 G A 0.208477 5.5342e-06
17:62404390 C T 1.522155 4.5163e-05
17:62407030 G A 0.123954 -1.5371e-05
17:62408299 G A 1.036589 2.1929e-05
17:62461735 T C 0.077241 -1.3367e-06
17:62466542 G T 0.034260 1.6887e-05
17:62467162 A G 0.111524 2.6920e-05
17:62479273 C A 0.586826 -3.9331e-05
17:62490936 G A 0.049848 4.7677e-06
17:62492582 T C 0.171518 1.5492e-05
17:62496670 C A 0.121540 7.5153e-06
17:62497530 G T 0.067650 2.4020e-05
17:62497964 T C 0.052928 -3.3203e-05
17:62499163 T C 0.020991 -1.2160e-05
17:62501505 A G 0.068945 2.8136e-05
17:62504233 A G 0.048638 -6.3758e-06
17:62505158 A C 0.082786 2.5780e-05
17:62519019 C T 0.024941 2.6765e-06
17:62520123 T C 0.040070 4.9493e-06
17:62520269 G T 0.084815 5.7128e-06
17:62525311 G T 0.072766 -2.5672e-05
17:62525832 A T 0.093872 7.5638e-06
17:62527705 A G 0.080069 2.3927e-05
17:62535900 G T 0.045343 1.7262e-07
17:62540690 G A 0.025254 1.5318e-06
17:62544936 T C 1.858275 -6.1858e-06
17:62566672 T C 0.036150 1.0733e-05
17:62577758 G A 0.069387 2.2910e-05
17:62578143 T C 0.129295 1.3564e-05
17:62600791 T C 0.068891 -2.8204e-06
17:62611296 G A 0.025128 3.3061e-06
17:62611535 T C 0.049964 5.0212e-06
17:62613291 T C 0.116859 1.9004e-05
17:62616467 G C 0.077795 -1.1656e-05
17:62648369 C T 0.073402 -2.4645e-05
17:62655355 G A 0.051929 -4.5050e-06
17:62662507 A G 1.657485 -2.2035e-06
17:62678893 C A 0.041090 1.2463e-05
17:62688560 G A 0.033988 2.0432e-06
17:62705738 A G 1.483026 1.2860e-05
17:62737602 T C 1.602306 -6.7614e-06
17:62741764 C T 1.898478 4.4562e-05
17:62754586 C T 1.638504 2.4166e-06
17:62757146 C T 1.636624 1.0919e-07
17:62759287 C T 0.022469 2.2325e-05
17:62784161 T C 0.044456 -7.2682e-06
17:62789019 C T 0.361041 -6.4583e-06
17:62808973 C T 0.064212 2.1788e-05
17:62919765 A G 0.040808 2.4829e-05
17:62936677 G A 0.035583 3.1194e-05
17:62942829 A G 0.121690 -5.8982e-06
17:62983145 G T 1.814876 -2.7243e-05
17:62996913 A G 0.026155 8.9431e-06
17:62997234 A G 0.025291 -3.9806e-06
17:62998023 T C 1.861195 -3.0654e-05
17:63001552 C T 1.818048 -1.8200e-05
17:63009717 C T 0.094559 6.1599e-06
17:63019229 G A 0.311665 1.1610e-05
17:63027705 A G 0.022554 -2.4479e-06
17:63034085 G A 0.032360 1.7895e-05
17:63054421 C A 0.119109 1.1727e-06
17:63056597 C A 0.143707 6.5246e-05
17:63063451 C A 0.468489 7.9536e-06
17:63068219 G A 0.702057 -3.3230e-06
17:63068922 G A 0.048835 -4.8710e-06
17:63069293 T C 1.038265 8.2974e-06
17:63069648 A G 0.021426 -9.1848e-06
17:63069727 G C 0.023381 4.7535e-06
17:63071911 A C 0.504160 5.0892e-05
17:63078095 C G 1.015473 1.9022e-05
17:63078993 C G 0.582179 -2.7788e-05
17:63083938 C T 0.083785 9.9165e-06
17:63084995 A G 1.072148 -3.5827e-05
17:63087091 T C 0.024900 1.9863e-05
17:63087597 C T 0.185624 -1.4190e-05
17:63088628 A G 0.027586 9.6416e-06
17:63096005 G A 0.700646 1.3646e-05
17:63098626 G A 1.153696 -8.4296e-06
17:63101342 T C 1.960059 -1.2969e-05
17:63103057 T C 1.950135 8.8460e-07
17:63105121 C A 1.525160 1.3271e-05
17:63110373 G A 0.174278 -6.4810e-06
17:63119881 G A 1.533096 3.0030e-06
17:63121483 G T 0.034994 -5.9825e-06
17:63123532 T C 0.318438 2.6865e-05
17:63130005 T C 1.612818 5.2521e-06
17:63130543 T C 0.038605 1.5693e-05
17:63136134 T G 1.975171 5.0246e-07
17:63145396 A G 0.402733 1.5396e-06
17:63150918 G A 0.144713 -2.5139e-05
17:63162476 A G 0.339030 -1.3088e-05
17:63169650 T C 0.042773 -1.6766e-05
17:63175413 T C 0.058579 -9.1604e-06
17:63181941 T G 0.337500 -1.6414e-06
17:63185816 T C 0.125501 1.2899e-05
17:63186032 C T 0.076989 1.9432e-05
17:63186950 G T 0.035311 -2.8957e-06
17:63197103 C T 0.124175 -8.1516e-06
17:63200968 A G 0.097068 1.2896e-06
17:63208393 A G 0.177403 -1.5435e-05
17:63216883 T G 0.093750 -2.5775e-05
17:63221214 A G 0.045823 4.1366e-05
17:63223788 G A 0.060500 5.3239e-06
17:63224806 G A 0.085050 6.4437e-06
17:63227030 C A 0.090534 5.6439e-06
17:63227043 G A 0.036446 -1.0804e-05
17:63229475 G A 0.339673 -2.9485e-05
17:63234140 T G 0.282151 -3.5820e-05
17:63254738 T C 0.102590 -5.5102e-06
17:63258754 T C 0.049784 3.6593e-05
17:63261829 C T 0.036198 1.5339e-05
17:63266622 T C 0.141922 -5.4740e-06
17:63268725 A G 0.027137 1.4621e-05
17:63268843 A G 0.042518 -2.3809e-05
17:63273384 T C 0.249251 7.2285e-06
17:63283606 A G 0.020508 -9.1452e-07
17:63288677 G A 0.592045 -9.9962e-06
17:63289757 G A 0.269824 -1.6435e-05
17:63289897 A C 0.060071 -1.2050e-06
17:63289979 A G 0.203041 -7.0215e-06
17:63295008 G A 0.079559 8.6073e-06
17:63297820 T C 0.068700 6.4375e-06
17:63303930 T C 0.143262 6.6447e-06
17:63309198 G A 0.363570 6.7663e-06
17:63312178 T C 0.098911 -1.8651e-05
17:63313903 C A 0.102008 1.3180e-05
17:63315108 G A 0.069326 -1.0489e-05
17:63315996 C T 0.340380 -3.0475e-05
17:63317298 G A 0.119252 -1.1755e-05
17:63318552 A G 0.027576 1.3608e-05
17:63322383 A G 0.103433 5.4559e-06
17:63324094 T C 0.440209 -3.3144e-06
17:63331863 C T 0.178579 3.0055e-07
17:63342248 G A 0.115795 -2.2138e-05
17:63343542 G A 0.067095 2.1010e-05
17:63344621 C T 0.197373 -2.9074e-06
17:63350067 A G 0.031149 -2.1815e-06
17:63350355 T C 0.062424 -1.0183e-05
17:63351629 A G 0.282484 1.6887e-05
17:63352428 C T 0.075364 -1.0463e-05
17:63352965 A G 1.511143 5.2352e-06
17:63356754 T G 0.168533 2.3389e-06
17:63357607 T C 0.503106 -1.0183e-06
17:63366896 C T 0.038724 -2.8740e-06
17:63378847 G A 0.096582 -1.9009e-06
17:63379906 C T 0.117035 1.4757e-06
17:63384173 T C 0.076799 3.7166e-06
17:63384500 C G 0.301901 -1.1231e-05
17:63385978 C T 0.109189 1.1138e-06
17:63388168 C T 0.049994 -2.0629e-05
17:63389660 T C 0.036721 2.6273e-06
17:63390150 A G 0.228529 -7.7018e-06
17:63390190 G A 0.094865 9.7431e-06
17:63392730 C A 0.088215 8.6445e-06
17:63394058 T G 0.053255 -2.3818e-05
17:63396370 T C 1.953042 -8.4459e-06
17:63399182 A G 1.675572 -1.9164e-06
17:63402913 A G 0.026743 -1.6572e-06
17:63403770 C T 0.112527 2.6186e-05
17:63404105 A G 0.029765 -4.3003e-06
17:63415621 G A 0.044483 3.5092e-07
17:63419048 G C 0.182200 -1.9054e-07
17:63420016 T C 1.758830 7.5220e-06
17:63420327 T C 0.058259 2.0331e-06
17:63428940 G T 0.216467 -5.7284e-06
17:63433130 A G 0.214855 -1.4527e-05
17:63434313 C T 1.946259 1.9294e-05
17:63435423 C T 0.407918 1.2470e-05
17:63436284 A C 0.047771 -7.5557e-06
17:63438408 T C 0.129771 -2.1695e-06
17:63439971 A G 0.037221 4.7526e-06
17:63448728 T C 1.388148 9.1345e-06
17:63449559 T C 0.459472 -5.9543e-06
17:63452818 C A 0.086162 -2.0094e-05
17:63457183 G C 0.116532 1.4009e-06
17:63459386 G A 0.130730 -1.9952e-07
17:63461713 C T 0.452136 -1.5507e-06
17:63462406 A C 0.090180 7.1119e-05
17:63464854 C T 0.344589 4.5712e-06
17:63465396 A G 0.032485 9.1618e-06
17:63468858 A G 0.021385 2.2450e-05
17:63470609 T C 0.166656 -2.6764e-05
17:63475496 G A 0.263704 -9.0275e-06
17:63475950 G A 0.149194 1.1227e-07
17:63478693 A G 0.061792 6.7846e-07
17:63479163 T C 0.116577 2.9070e-06
17:63481489 C T 0.227411 -2.3251e-05
17:63485729 C T 0.060534 1.0917e-05
17:63489765 A G 0.136768 1.4727e-05
17:63495631 T C 0.361527 -5.1175e-06
17:63495754 T G 0.280400 -1.9167e-05
17:63499735 G A 0.066195 -5.8882e-06
17:63500860 C T 1.893463 -1.1746e-05
17:63500925 T C 1.682882 3.5319e-06
17:63502633 C T 1.546209 8.3951e-06
17:63502712 A G 0.074449 7.2886e-05
17:63506257 A G 0.090418 -2.4345e-06
17:63510493 T G 0.036616 1.5627e-05
17:63513052 C T 0.098891 -1.3179e-06
17:63513962 C T 1.817328 -3.2392e-05
17:63515432 G A 0.260280 9.7489e-06
17:63515495 G A 0.140817 -1.3427e-05
17:63520779 A G 0.283263 3.9959e-07
17:63520906 A G 0.031605 6.2317e-06
17:63527663 T C 0.136737 -1.6510e-05
17:63532365 T C 0.115193 -1.0019e-05
17:63532746 C T 0.041287 7.0276e-06
17:63532914 G A 1.335134 -5.3155e-07
17:63534250 C T 1.774221 -3.4275e-05
17:63534478 A G 0.192787 -3.4884e-06
17:63545622 C T 0.082775 -2.1736e-05
17:63549261 C T 1.564330 -6.6872e-06
17:63549979 A G 1.276538 -3.0178e-06
17:63550026 T C 0.294180 -2.1100e-07
17:63554591 A G 1.055478 -2.4351e-06
17:63561681 A G 0.918737 1.6058e-05
17:63563281 C T 1.361877 1.9034e-05
17:63564505 C T 1.772936 2.2820e-05
17:63564675 G C 0.295506 1.9460e-06
17:63565668 C T 1.125841 4.3329e-06
17:63565910 C G 0.046547 -1.0808e-05
17:63568646 G A 1.845961 6.7991e-06
17:63568658 T G 0.109318 -1.0939e-05
17:63578387 C T 0.045639 -4.1188e-06
17:63585105 G A 0.157748 9.0598e-06
17:63588082 C T 0.768979 -3.2350e-05
17:63590294 C G 0.081334 -1.2148e-05
17:63593572 A G 0.057494 6.4762e-06
17:63593683 C T 0.115179 -1.8574e-06
17:63595281 G C 0.659926 4.2455e-06
17:63600365 A G 0.875298 2.1266e-05
17:63601809 T C 0.247997 1.5579e-05
17:63608316 T C 0.217021 2.0529e-05
17:63609576 T C 0.056199 1.3683e-05
17:63610319 A C 1.095950 4.0757e-05
17:63618009 T C 0.037735 3.7541e-05
17:63619276 C T 0.243587 8.3416e-07
17:63623940 A G 0.646021 1.3116e-05
17:63642542 A G 1.128741 8.7591e-06
17:63645289 T G 0.233537 9.8885e-06
17:63649621 A G 0.209154 2.0746e-06
17:63650894 T C 0.047118 4.7389e-06
17:63657637 A G 0.039418 2.6802e-06
17:63664881 T G 0.212125 1.3760e-05
17:63674768 T C 0.054278 -2.3472e-05
17:63681066 T C 0.663948 -1.5285e-05
17:63681770 A G 0.855501 -1.5074e-06
17:63690659 C T 0.068850 5.4870e-06
17:63697505 T C 0.073477 -9.5404e-07
17:63701153 G C 0.052323 -8.3063e-06
17:63710273 G A 0.139165 2.2246e-06
17:63715215 T C 0.807036 -4.6857e-05
17:63717929 G A 0.645800 -9.6883e-06
17:63722528 G A 1.128687 -1.9870e-05
17:63723576 A G 0.040189 7.7905e-06
17:63732197 T G 0.065606 -3.4287e-05
17:63744334 A G 0.214668 2.4715e-05
17:63747055 G C 0.032030 2.8682e-10
17:63750142 C T 0.944994 4.9671e-06
17:63755571 T C 0.044106 1.8382e-06
17:63772066 A G 1.276572 1.7141e-05
17:63774619 G T 0.856616 3.7829e-06
17:63784951 T C 0.062635 1.4152e-06
17:63785418 C A 0.056831 7.3417e-06
17:63801926 G A 0.078261 7.6974e-07
17:63804070 A G 0.024591 -1.3626e-05
17:63808414 T C 0.031081 -2.3296e-06
17:63811704 G A 0.040550 -4.5585e-06
17:63822357 C T 0.516324 3.7021e-06
17:63844323 G A 0.098925 2.9865e-05
17:63852627 A G 0.025237 5.2805e-07
17:63856717 G A 0.080790 1.1145e-05
17:63867881 C T 1.789242 -3.7811e-06
17:63874160 C T 0.300864 1.1735e-05
17:63879781 G A 0.921260 -1.1831e-05
17:63885160 A T 0.053993 -1.1293e-05
17:63888752 T C 0.406279 -1.3454e-05
17:63895253 C T 0.051242 1.0818e-05
17:63905536 T C 0.047652 -1.2162e-05
17:63908406 C T 0.323517 1.0312e-05
17:63910755 T C 0.437142 8.9818e-06
17:63914750 G A 0.138509 5.4499e-06
17:63922251 T C 0.079369 -2.4802e-05
17:63922291 C A 0.034835 -5.0756e-06
17:63925756 C T 0.816967 8.6877e-07
17:63926199 T C 0.034648 9.7176e-06
17:63928560 T G 0.082551 2.4555e-05
17:63939366 T C 0.026804 -3.3124e-06
17:63942253 C T 0.177661 -2.9547e-06
17:63950238 T C 0.029378 1.1494e-05
17:63951527 A C 0.897264 1.1088e-05
17:63959403 C T 0.044130 3.5732e-06
17:63980599 A G 0.254460 -5.7611e-06
17:63999198 T A 0.033733 1.5997e-05
17:64016380 C T 0.064624 3.7875e-06
17:64018059 T C 0.082571 -1.7682e-05
17:64027072 T C 0.149164 2.1392e-05
17:64027553 C A 1.916963 -2.4441e-05
17:64034136 C G 0.094097 -6.9946e-08
17:64041801 G A 1.721959 -1.8351e-06
17:64050646 T C 0.819918 -1.8421e-06
17:64061543 G A 0.211381 -2.1841e-05
17:64093897 C T 0.084149 2.7466e-05
17:64094959 C T 0.037884 -1.7295e-06
17:64095247 A G 0.892620 -1.2797e-06
17:64117668 C T 0.204159 9.8012e-06
17:64118759 C A 0.034964 -5.3240e-06
17:64131717 A G 0.071400 -1.6412e-05
17:64131902 T C 0.109345 1.5262e-06
17:64136331 T C 0.027471 1.1312e-05
17:64169182 T C 0.100298 2.1714e-05
17:64176842 T G 0.666770 3.7586e-05
17:64183028 C T 0.260430 -4.8800e-06
17:64185208 G A 0.054775 1.5555e-05
17:64186988 T C 0.109026 2.4121e-07
17:64198136 A G 0.090840 1.5156e-05
17:64202857 C T 0.409420 -1.2972e-05
17:64208285 G C 0.110338 9.4161e-06
17:64210580 C A 0.059364 1.2053e-05
17:64210757 A C 0.467414 2.6317e-05
17:64216854 G A 0.131981 7.8285e-06
17:64219973 T C 0.036242 -1.7164e-05
17:64222164 T C 0.089599 1.2260e-05
17:64226140 G A 0.284242 5.0536e-05
17:64232034 G A 0.238834 -3.5335e-06
17:64240013 G T 0.519802 -1.4351e-05
17:64242748 T C 0.044283 -3.9822e-05
17:64245302 T C 0.089776 -5.1067e-05
17:64256995 C T 0.247527 2.2326e-05
17:64257044 T C 0.387811 -9.9321e-06
17:64264162 G A 1.958866 6.4957e-06
17:64269463 A G 0.069985 -2.6586e-05
17:64269663 G A 0.309986 3.2334e-05
17:64295920 T G 1.940252 -1.6833e-05
17:64298049 A G 0.048097 -3.0814e-05
17:64301655 C T 0.196248 -7.4367e-06
17:64304804 T C 0.072321 -3.4903e-05
17:64305051 G A 0.058542 2.0095e-05
17:64312554 A G 0.166826 -9.5388e-07
17:64315409 C T 0.068428 1.4949e-05
17:64315716 G A 0.050141 6.0953e-06
17:64318357 C G 1.161471 2.4974e-06
17:64318385 A G 0.100686 -1.0137e-06
17:64325393 T C 0.022782 8.4376e-09
17:64326068 G T 0.093342 1.6024e-05
17:64329197 G T 1.018155 1.8461e-06
17:64332562 T C 1.533803 -4.3761e-05
17:64332733 G A 1.312586 1.1951e-05
17:64333230 A G 0.037609 5.6468e-06
17:64335609 G A 0.030833 2.1774e-05
17:64340216 A G 0.412048 1.9151e-05
17:64340380 T C 1.311223 -2.9521e-05
17:64340405 A G 0.037004 5.2771e-06
17:64341229 T C 0.032604 1.9353e-05
17:64341612 G A 0.090524 8.4701e-06
17:64343560 A G 0.104069 6.3289e-06
17:64354991 A G 0.072804 -1.3594e-05
17:64358676 T C 0.070281 1.2240e-05
17:64361924 A C 0.052160 2.0773e-05
17:64365433 T C 0.457127 -3.0618e-06
17:64369822 G A 0.126752 3.2572e-05
17:64375139 G A 0.140385 -2.0811e-05
17:64377826 T C 0.076387 -1.0302e-05
17:64381361 G A 0.156473 7.1045e-06
17:64385102 A G 0.243332 4.9564e-07
17:64385950 G A 1.312287 -2.7492e-05
17:64386064 A G 1.681559 -7.9798e-06
17:64389524 T C 0.100495 8.0040e-06
17:64396695 G A 0.135126 -6.0562e-06
17:64397655 C T 0.034308 -1.1085e-05
17:64411139 T C 0.067361 -1.7967e-05
17:64413000 G A 0.209963 6.3499e-06
17:64413396 T C 0.099506 7.5416e-06
17:64430349 C T 0.839263 -6.7655e-06
17:64434524 C T 0.595710 3.4131e-05
17:64436614 G T 0.020127 -4.2623e-07
17:64440111 C G 1.354965 1.5358e-05
17:64440641 G A 0.022112 -5.8988e-06
17:64449249 T C 0.051684 -6.9670e-07
17:64450474 A G 0.070978 5.0475e-05
17:64454092 T C 0.049818 -3.7279e-06
17:64458116 C G 0.053826 -2.9807e-05
17:64460330 A C 0.133905 1.1006e-05
17:64468354 C T 0.753805 3.9955e-05
17:64471940 A C 0.312787 4.1098e-05
17:64482285 T C 0.027080 -1.2928e-07
17:64487077 G T 0.067816 -1.0793e-06
17:64489737 G T 1.325023 1.9715e-05
17:64501943 T C 0.133970 5.4086e-06
17:64504996 C A 0.045799 1.4237e-05
17:64508183 A G 0.078271 -5.7019e-06
17:64520682 A G 1.084907 8.7581e-06
17:64526395 G A 0.490734 -3.2432e-06
17:64533228 G A 0.307218 -3.4229e-05
17:64537059 G A 0.107506 -6.9767e-06
17:64539024 G A 0.061435 1.0142e-05
17:64541268 C T 0.186021 -1.0950e-05
17:64544723 T C 0.068438 -2.2371e-05
17:64548755 G A 0.996359 -2.2272e-05
17:64551311 A C 0.053816 3.4025e-05
17:64554346 A G 0.063784 -2.9789e-05
17:64557925 G A 0.226585 2.3065e-06
17:64562000 T C 0.997379 -1.1154e-05
17:64563719 T C 0.164504 -1.0921e-05
17:64579445 A G 0.642543 -7.4421e-07
17:64580691 A G 0.043062 1.2550e-05
17:64604569 T C 0.065396 -2.8345e-05
17:64605416 T C 0.049954 -1.5285e-05
17:64613971 G T 1.637191 6.2882e-05
17:64614173 G A 0.065906 1.7091e-05
17:64618451 G A 0.044150 2.0357e-05
17:64623434 G A 0.636052 1.5225e-05
17:64623589 G A 0.067932 3.1679e-05
17:64628388 G A 0.321603 4.6680e-06
17:64655231 A G 1.046306 3.0749e-06
17:64658843 C A 0.181418 -2.9587e-05
17:64661823 T C 0.140902 -9.0388e-06
17:64671066 A G 0.021942 -1.9055e-05
17:64685390 C G 1.157908 -3.9479e-06
17:64690853 G A 0.132369 -2.4308e-05
17:64707238 G A 0.021232 7.4127e-06
17:64707461 G A 0.299939 3.9056e-06
17:64708329 T G 0.315759 2.5096e-06
17:64708396 C T 1.217769 -2.9228e-07
17:64715399 G A 0.586374 -3.9837e-06
17:64716475 C T 0.356448 -2.3265e-05
17:64717112 G A 0.424162 1.6856e-05
17:64721037 C A 0.097031 -4.3179e-06
17:64723880 A G 0.096263 -9.4490e-06
17:64724178 T C 0.041481 2.1844e-05
17:64728525 T C 1.271408 4.6564e-06
17:64729506 A G 0.027651 -8.6136e-06
17:64734534 G T 0.169315 4.6334e-06
17:64738988 A G 1.798622 -1.3569e-05
17:64741337 A C 0.063216 -1.8648e-05
17:64742509 T C 0.539470 -3.2189e-06
17:64748229 T G 0.475122 -1.8094e-06
17:64748860 A G 0.652701 2.0758e-05
17:64756423 C T 0.056964 9.0145e-06
17:64766443 G T 0.962871 9.5613e-06
17:64770963 T C 0.162532 -6.0006e-08
17:64774776 A C 0.059765 -5.2707e-07
17:64774777 G A 0.512860 5.5154e-06
17:64775617 C A 0.447417 -3.1329e-06
17:64779430 T G 0.795807 -6.4040e-06
17:64781769 G A 0.563119 -1.3595e-05
17:64783081 A G 1.938613 2.2219e-05
17:64783539 T C 1.253725 8.4104e-06
17:64789936 A G 0.020467 -8.4725e-06
17:64790510 T G 0.105554 9.3693e-06
17:64790513 T C 0.064413 -4.4481e-07
17:64796272 T C 0.300198 -9.7202e-06
17:64797135 C T 0.160183 3.1586e-05
17:64799578 T C 0.029874 -1.2327e-05
17:64799756 G A 0.160968 2.8708e-05
17:64800552 G A 0.191135 -6.9467e-06
17:64800867 T C 0.049675 -1.0701e-05
17:64800898 A G 0.311288 -2.0897e-05
17:64801021 G A 1.946691 -6.4222e-06
17:64801886 T C 0.115448 7.5773e-07
17:64802189 A G 1.042539 3.3387e-05
17:64806181 A G 0.170012 2.6513e-05
17:64809835 G T 1.234360 5.7047e-05
17:64810144 G A 0.164718 1.7218e-05
17:64816852 A C 0.116730 1.0238e-05
17:64817409 A G 0.116696 8.9545e-06
17:64821246 G A 0.141909 2.4945e-05
17:64823362 G A 0.261348 -9.7969e-06
17:64826459 T C 0.070808 1.4085e-05
17:64828574 A G 0.972750 3.0252e-05
17:64828610 G A 1.431886 1.9771e-05
17:64833295 C T 0.128564 -1.6469e-05
17:64839101 T G 0.063127 -3.2483e-07
17:64839989 G A 0.283651 -5.3942e-06
17:64844201 T C 0.561307 -4.7352e-06
17:64849960 T C 0.056495 -2.4292e-05
17:64853729 T G 0.226438 2.3719e-05
17:64853812 T C 0.130410 -8.9411e-06
17:64855512 A G 0.256843 2.8787e-05
17:64857589 G T 0.024673 1.7603e-05
17:64858455 T C 0.250526 -1.2305e-05
17:64858980 G A 1.971571 6.3488e-06
17:64859795 G A 0.469128 -1.0538e-07
17:64861217 T C 0.042923 2.2473e-05
17:64864971 A C 1.399268 -2.4731e-05
17:64868697 A G 0.950621 -2.0073e-05
17:64869139 C T 0.079012 -2.9373e-07
17:64871070 G A 0.231769 -1.2013e-05
17:64871272 A G 1.337351 -2.5636e-05
17:64875035 T C 0.968779 5.5755e-06
17:64879745 C A 0.134953 3.5347e-05
17:64880413 G A 0.042743 -7.6284e-06
17:64881226 T C 0.043504 3.2323e-05
17:64881574 T C 0.091357 1.1500e-05
17:64882423 G A 0.457422 2.6921e-05
17:64886767 T C 0.099088 3.7527e-06
17:64887689 T G 0.211870 -2.6449e-06
17:64887817 A G 0.288257 4.2277e-06
17:64889056 T C 0.147144 1.6550e-05
17:64889848 A C 0.058232 -2.8140e-06
17:64892984 T G 1.008789 1.1733e-06
17:64897622 T C 0.246535 1.3820e-05
17:64898669 C A 0.319726 -1.6064e-06
17:64908600 T C 0.948064 8.2374e-06
17:64913699 C A 0.407612 -2.3279e-05
17:64917033 T A 0.479953 -2.9225e-06
17:64918930 T G 0.251876 -1.5433e-06
17:64924720 A G 0.117185 1.7228e-05
17:64935181 G A 0.202136 -7.2854e-06
17:64937240 A G 0.161522 -2.2993e-05
17:64938495 A G 0.026260 3.3312e-05
17:64939011 T C 0.433967 -6.5603e-06
17:64940978 C T 0.211755 -3.2479e-05
17:64943529 C T 0.286812 -3.2269e-05
17:64944403 A G 0.159713 7.3201e-07
17:64944454 T C 0.164477 4.1961e-08
17:64947048 T C 0.166166 -4.6539e-06
17:64947310 C T 0.869933 -2.6255e-05
17:64950984 A C 0.286204 -4.3059e-06
17:64951017 T C 0.093842 5.2607e-05
17:64953877 C T 0.082799 -2.1043e-05
17:64954456 T C 0.025254 8.4330e-06
17:64955757 G A 0.031224 -3.8040e-06
17:64956021 A G 0.474914 -3.7746e-05
17:64956212 T G 0.168373 -2.4768e-05
17:64956720 G T 0.290681 -3.2293e-05
17:64963551 T C 0.103926 -4.1466e-05
17:64965884 G A 1.289457 2.5923e-06
17:64966098 T C 0.043089 2.0626e-05
17:64966143 A G 0.040750 8.0722e-06
17:64968048 C T 0.024615 3.6487e-06
17:64968131 T C 0.027974 8.5160e-06
17:64968310 T G 0.116628 3.6066e-05
17:64970002 G A 1.016071 6.3902e-06
17:64974752 A G 0.173904 -8.8750e-06
17:64976531 C T 0.156640 -4.7300e-06
17:64977971 G A 0.083653 -1.1135e-06
17:64981696 C T 1.013375 -2.8518e-06
17:64986565 G T 0.066939 3.0346e-06
17:64990950 T G 0.036633 8.6773e-06
17:64992951 G A 0.179769 5.3933e-06
17:65006039 A G 0.056522 -5.5198e-06
17:65006968 T G 0.450918 6.8505e-06
17:65012125 C T 0.090792 1.7563e-05
17:65020156 G A 1.488014 -4.6394e-06
17:65020827 T C 0.132226 -1.7658e-05
17:65026011 A G 1.267042 5.4089e-07
17:65030744 T C 0.034131 -5.7393e-06
17:65032026 G A 0.407962 -2.0325e-05
17:65034162 G C 0.324928 3.7420e-05
17:65042616 G A 0.037344 2.2497e-05
17:65045326 G A 0.797357 2.7051e-06
17:65050306 A G 0.106952 -6.4240e-06
17:65052304 A G 0.232861 2.3822e-05
17:65064908 G A 1.078675 2.7872e-05
17:65075727 T C 0.599039 -1.1997e-06
17:65089155 A G 1.382847 -3.2325e-06
17:65103042 C T 0.046200 -2.3232e-06
17:65104743 A G 1.865823 1.7159e-05
17:65105319 C T 0.033713 2.2791e-05
17:65105869 T C 0.035984 2.2836e-06
17:65121555 A G 0.295751 1.1600e-05
17:65123352 A C 0.955034 2.4815e-05
17:65131573 T C 0.042032 5.5921e-06
17:65138784 C A 0.050899 -7.8940e-06
17:65142252 G A 0.043797 -8.1173e-06
17:65148229 A G 0.036711 6.6396e-06
17:65167513 T C 0.033427 -2.2966e-06
17:65167886 C T 0.035552 5.3143e-06
17:65177459 T C 0.133562 1.3850e-05
17:65181395 C T 0.036208 -2.5304e-05
17:65184412 A G 0.117556 1.6775e-05
17:65191224 A G 0.026148 -1.4010e-05
17:65193153 A G 0.090853 -1.5403e-05
17:65205175 G A 0.034464 1.3387e-05
17:65212042 T C 0.322922 1.2559e-05
17:65218461 A G 0.048842 5.9727e-06
17:65225923 C T 0.050239 1.8255e-05
17:65254314 A G 0.020596 -2.3237e-05
17:65255176 T C 0.057437 2.6407e-05
17:65256477 A G 0.033097 1.1442e-05
17:65262748 C T 0.022843 1.5204e-05
17:65272255 A G 0.625574 1.0231e-05
17:65276308 G A 0.452476 6.5360e-06
17:65277959 A G 0.030231 -6.3929e-06
17:65279104 C T 1.113272 2.0444e-05
17:65279674 C T 0.035695 2.6251e-06
17:65289798 T C 1.362363 -1.2847e-05
17:65293597 T C 0.080566 6.1673e-06
17:65305754 G A 0.038085 -1.5387e-05
17:65307830 G A 0.507668 3.1194e-05
17:65308698 T C 1.415282 2.0702e-07
17:65316729 T C 0.024455 8.6323e-06
17:65319100 T C 0.209830 3.6632e-06
17:65325016 C T 0.594898 2.2546e-05
17:65329358 C T 0.889944 -1.7387e-06
17:65330538 G A 0.134830 1.1285e-05
17:65333176 A G 1.581961 8.9831e-06
17:65336473 T C 0.406500 -9.8278e-06
17:65340466 A G 0.232068 5.2489e-06
17:65346327 C T 0.032241 -1.1898e-05
17:65351188 T C 0.079297 1.4553e-05
17:65363813 G T 0.481007 -1.2988e-05
17:65368899 G T 0.810236 1.0164e-05
17:65375892 G A 0.173592 -4.3537e-05
17:65386886 C T 0.452873 -1.4060e-05
17:65397611 G A 0.088664 -1.2732e-05
17:65399615 A G 0.149742 4.6018e-05
17:65406084 G T 0.132209 1.2912e-05
17:65406155 A G 0.044541 8.2988e-07
17:65406830 T G 0.246960 1.4025e-05
17:65408079 A G 0.027494 5.1837e-06
17:65410934 G A 0.888374 -1.5755e-05
17:65411928 C T 0.096300 -1.2050e-05
17:65419210 G A 1.043321 -3.1317e-05
17:65422048 T C 0.045544 -2.5333e-06
17:65422143 G A 1.041230 1.3930e-08
17:65423165 A G 0.028854 2.2611e-05
17:65423279 T G 0.408540 1.3043e-06
17:65424717 A G 1.391534 -7.7470e-05
17:65432782 A G 0.027175 1.3752e-05
17:65434371 T G 0.031717 5.1648e-06
17:65434412 G A 0.887547 -6.7785e-07
17:65445565 C T 1.000551 -2.6773e-07
17:65448525 T C 0.689334 9.6449e-06
17:65452900 C T 0.562273 -3.7732e-06
17:65453288 T C 0.206175 1.8210e-05
17:65456279 A G 0.025686 3.9153e-06
17:65456286 C T 0.025869 -9.5112e-07
17:65462795 G A 0.548303 2.5676e-05
17:65463071 T C 0.209674 -4.0212e-06
17:65465285 A G 0.155759 -2.2753e-05
17:65468303 A G 0.139570 -2.2192e-06
17:65470001 C T 0.707292 2.0916e-05
17:65474156 G C 0.810110 3.3249e-06
17:65475228 G A 0.927121 6.4680e-06
17:65482781 T C 0.056250 3.2583e-05
17:65482949 G A 0.186065 8.8465e-06
17:65483917 T C 0.023904 -3.6437e-06
17:65485380 A G 0.305423 1.4196e-05
17:65489047 T C 0.050283 -1.1325e-06
17:65489085 C T 1.014000 2.7199e-05
17:65494948 G A 0.150259 -8.4350e-06
17:65496373 A G 0.125963 -7.9586e-06
17:65512614 A G 0.463532 -3.4344e-05
17:65513163 T C 1.313066 2.9409e-05
17:65514237 C G 0.202837 5.9642e-05
17:65516649 G T 1.207464 2.4661e-05
17:65517860 A G 0.113540 1.1238e-05
17:65519281 A C 0.131900 1.3352e-05
17:65523280 A G 0.032030 -8.5685e-06
17:65531732 A G 0.433148 -3.2870e-05
17:65534413 C A 0.256693 2.4129e-05
17:65539247 A C 0.233969 -9.2092e-06
17:65542698 A G 0.068959 1.4518e-05
17:65547206 C A 0.065651 -8.4057e-07
17:65554289 G A 0.061285 5.8285e-07
17:65555128 G A 0.539208 3.2615e-05
17:65563637 G A 0.056797 1.1244e-05
17:65569986 G T 0.317564 1.2950e-05
17:65574437 G A 0.743752 2.0469e-05
17:65576148 T C 0.179215 5.1076e-05
17:65579733 C A 0.671723 -1.3597e-05
17:65580177 T C 0.044500 -1.4268e-05
17:65581931 G A 0.038217 3.4212e-06
17:65581982 T C 0.058406 -1.4235e-05
17:65581984 T G 0.146430 -1.6187e-05
17:65582798 G A 0.358233 1.0806e-05
17:65584651 C T 0.096637 -1.0647e-05
17:65597346 G A 0.173401 -1.0320e-06
17:65598363 A G 0.039951 -3.0491e-06
17:65599398 C T 0.517569 -3.0346e-05
17:65600925 G A 0.033597 -1.6880e-05
17:65601584 A G 0.393308 -2.3436e-05
17:65608292 A G 0.210123 1.5865e-05
17:65616645 T C 1.413282 -4.9978e-06
17:65616676 G A 0.028021 -1.4265e-06
17:65619874 T C 0.192903 1.0599e-05
17:65621341 C T 0.038809 -1.7402e-05
17:65630262 A G 0.252845 -2.2409e-06
17:65632520 T C 0.046642 2.8527e-05
17:65633191 G A 0.223909 -3.5060e-06
17:65633567 T C 1.147444 2.5980e-05
17:65637445 T G 0.096851 -1.2337e-05
17:65637962 A G 0.137458 -6.4285e-06
17:65641523 C G 0.236366 -2.5345e-05
17:65643972 A G 0.077428 1.5283e-05
17:65647994 A G 0.203938 2.4650e-06
17:65650626 T C 0.303978 -9.9204e-06
17:65652250 T C 0.053863 -8.9578e-07
17:65653912 G C 0.126096 -6.8015e-06
17:65659238 T C 0.040941 -6.7489e-06
17:65664196 T C 1.248639 3.6044e-05
17:65673564 G A 0.113707 -7.8467e-06
17:65678942 C T 0.118732 -9.1537e-07
17:65687474 G A 1.090680 1.1867e-05
17:65691382 G A 0.426073 -5.2763e-06
17:65696496 T C 0.356403 -5.9330e-06
17:65696637 A C 0.612906 2.7640e-05
17:65697985 A G 0.022612 -9.8005e-06
17:65713369 T C 1.109967 2.5985e-05
17:65713796 A G 1.770662 1.6417e-05
17:65716869 C T 0.036572 7.9343e-06
17:65717090 C T 0.205149 2.6008e-06
17:65718056 C G 0.059551 6.4012e-06
17:65720346 G A 1.086260 3.0180e-05
17:65721447 G A 0.064287 -2.3543e-05
17:65730084 G T 0.053309 -2.8997e-05
17:65744073 A G 0.110314 -4.2122e-05
17:65755611 A G 1.952756 4.4854e-07
17:65756235 C A 0.410019 1.4753e-06
17:65761112 G A 0.196459 6.9775e-05
17:65764164 G A 0.166955 1.6434e-05
17:65768543 T C 0.929630 -6.5867e-05
17:65771461 C T 1.603734 -1.2838e-05
17:65776113 A G 1.850058 2.0057e-07
17:65784353 G T 0.187687 -6.2487e-06
17:65790662 C T 1.569650 -1.2803e-05
17:65790687 C G 0.021245 1.0734e-05
17:65797338 G A 0.133004 -5.4192e-07
17:65810069 T C 0.160920 6.6296e-06
17:65814382 G C 0.224670 2.3451e-05
17:65826158 A C 0.072484 1.6389e-05
17:65830282 G A 0.379488 2.2255e-05
17:65846967 C G 0.049525 -3.3233e-06
17:65849677 C T 0.137924 -1.4170e-05
17:65850029 A G 0.098476 -3.8618e-06
17:65862379 C T 1.924038 -8.9986e-06
17:65878736 A G 0.390806 2.5151e-05
17:65883459 G A 0.058293 -3.9749e-05
17:65898459 T C 0.038925 1.6105e-05
17:65898809 A G 0.386968 2.0015e-05
17:65900439 T C 0.024380 3.3100e-05
17:65907278 G A 0.042151 -1.0267e-06
17:65909442 G A 0.389623 2.3993e-05
17:65916602 C T 0.131672 1.2967e-05
17:65944454 G A 0.025230 9.7509e-06
17:65965621 A G 0.028980 1.2716e-05
17:65968906 G A 0.058055 -4.0297e-05
17:65988049 C T 1.471028 -1.1098e-05
17:65990500 A C 1.570283 -1.1210e-05
17:65994627 C A 0.176403 5.6670e-06
17:66024595 A G 1.491393 -2.6761e-05
17:66038556 A G 0.413772 3.1726e-05
17:66042639 A T 0.058208 -9.0919e-06
17:66053028 T C 1.528645 -2.0196e-05
17:66056889 T C 0.090146 -3.6536e-06
17:66079619 T C 1.487157 -2.9258e-05
17:66103546 A G 1.663438 -1.3879e-05
17:66109109 C A 1.140263 7.5633e-06
17:66131658 A C 0.335749 7.7931e-07
17:66145045 T G 1.958944 -4.4211e-06
17:66147227 T C 0.111864 -2.3043e-05
17:66151911 G A 0.700727 2.7923e-05
17:66154676 G A 0.973614 -1.0129e-05
17:66154825 C G 0.080644 8.3895e-06
17:66158200 T C 0.026910 -1.6448e-05
17:66160658 T C 0.170209 -8.7903e-05
17:66166300 C T 0.307079 1.4841e-05
17:66168798 T C 0.145655 2.8757e-06
17:66174221 C T 0.419868 -2.0643e-05
17:66174363 A G 0.114033 -6.1082e-05
17:66177033 T C 0.062519 -1.3899e-05
17:66178996 G A 0.021432 1.2195e-05
17:66183592 G A 0.595676 -1.7353e-05
17:66197885 A G 0.309173 8.1570e-06
17:66203079 A C 0.791652 2.5240e-05
17:66203527 T C 0.305926 7.3218e-06
17:66209139 T C 0.514985 3.9020e-05
17:66215082 A G 0.088117 -5.2135e-05
17:66221360 A G 0.610346 -1.0837e-05
17:66235829 C T 0.286853 1.4724e-05
17:66236738 G C 0.047077 1.1694e-05
17:66246416 G A 1.334760 1.5744e-05
17:66253871 C A 0.449049 -1.0640e-05
17:66256956 T G 0.656768 8.3598e-06
17:66258726 C T 0.048169 -4.6179e-06
17:66266732 T C 0.122349 -5.3371e-05
17:66267650 G T 0.390266 -1.8200e-05
17:66267691 T A 0.447882 -6.2551e-06
17:66270082 G A 0.256323 3.9481e-06
17:66273919 T C 0.071529 -2.5320e-05
17:66288771 C T 0.403515 2.0279e-05
17:66292284 A G 0.119249 2.8192e-06
17:66301563 T C 0.740597 -5.5321e-06
17:66303352 A G 0.939204 1.1457e-05
17:66307844 C A 1.666732 1.2789e-05
17:66308543 G A 0.233772 -1.9336e-05
17:66308708 G A 1.663397 1.0428e-05
17:66308930 A G 0.061768 6.9862e-06
17:66310979 A G 0.162107 -1.1913e-05
17:66319319 T C 1.050651 6.0096e-06
17:66322530 G T 0.986792 2.7909e-06
17:66324627 T C 0.024948 -3.2967e-06
17:66324764 A G 0.509990 -3.0779e-06
17:66325380 G T 0.357770 2.8931e-05
17:66325601 A G 0.022514 -1.6374e-06
17:66334308 C T 0.213686 -1.2728e-05
17:66334961 A G 0.259046 -2.9382e-05
17:66336891 G A 0.217619 -1.4510e-05
17:66341775 G C 0.133892 1.6646e-06
17:66343590 G C 0.049709 -4.7391e-06
17:66347126 T G 0.072698 -2.0179e-06
17:66348619 A G 1.045663 -2.1026e-06
17:66358813 A G 0.525776 9.5751e-06
17:66359561 A G 0.141858 1.0248e-05
17:66363490 A G 0.109780 -4.7067e-06
17:66364691 G C 0.872466 8.9254e-06
17:66364804 C T 0.980995 4.1717e-06
17:66365155 G T 0.096956 -8.2098e-06
17:66366546 G A 0.020015 9.3683e-06
17:66366659 G C 0.037429 1.7007e-05
17:66371563 G A 0.846114 -2.7270e-06
17:66373302 T C 0.620379 5.8134e-06
17:66373575 G T 0.063311 -9.5206e-06
17:66376128 G A 0.820398 -5.3101e-05
17:66377591 C G 0.102556 4.8852e-06
17:66377731 G A 0.050851 9.5720e-07
17:66378997 C T 0.191328 3.9363e-06
17:66379913 T C 0.067163 -5.0081e-06
17:66380540 A G 0.028446 -1.7710e-05
17:66383598 G T 0.054278 6.7104e-06
17:66383608 T C 0.397303 -2.5257e-07
17:66387169 A G 0.051388 -2.3102e-05
17:66391276 A G 0.053693 5.9341e-06
17:66391314 T C 0.070737 -7.1806e-06
17:66393194 C T 0.028759 -1.6620e-05
17:66395867 C A 0.064529 6.3317e-06
17:66397041 C T 0.101604 1.5292e-05
17:66414748 A G 0.023704 -4.2682e-06
17:66416357 T C 0.324581 -3.4526e-05
17:66417720 T C 0.042063 -1.9871e-05
17:66419633 C T 1.478154 8.4942e-06
17:66421203 C T 0.901687 -4.4444e-06
17:66424923 T C 0.558645 -5.8705e-06
17:66428002 G C 1.691646 6.0070e-06
17:66429308 C T 0.217266 3.1533e-06
17:66430514 A G 0.669510 -2.4996e-05
17:66445158 C T 0.049852 -1.8230e-05
17:66446759 T C 0.074201 -3.5437e-06
17:66447073 C T 1.427861 -4.6990e-05
17:66448069 A G 0.064151 2.0923e-05
17:66449122 A G 1.539990 -3.2122e-05
17:66451167 T C 0.027386 -3.0207e-07
17:66451646 C A 0.564595 -1.5919e-05
17:66456481 T G 0.973733 -1.0021e-05
17:66457658 T C 1.557228 -3.9371e-05
17:66473462 T C 0.283787 1.2708e-05
17:66478316 C T 0.336304 -3.5690e-05
17:66480442 T C 0.455726 4.1246e-06
17:66480615 G A 0.054649 3.3594e-05
17:66492664 G A 0.277490 -5.5114e-06
17:66493775 C T 0.820489 2.9833e-05
17:66497137 T G 0.235523 3.5369e-06
17:66505019 A G 1.322409 2.4096e-05
17:66505226 A G 0.050562 1.2316e-05
17:66508374 T G 0.031452 3.1859e-06
17:66509702 T C 0.277497 -6.9299e-07
17:66536219 C G 1.313280 2.5279e-05
17:66538239 T G 0.587710 3.0888e-05
17:66540265 A G 0.038262 -3.0494e-05
17:66546042 A G 0.348631 6.7763e-06
17:66548457 T C 0.988566 -2.1940e-06
17:66553914 A C 0.110137 -1.1331e-05
17:66557459 G A 0.729762 9.2302e-06
17:66559128 T C 0.061921 -3.3004e-06
17:66559197 T C 0.100009 1.1089e-05
17:66559203 A G 0.045058 1.9330e-05
17:66559846 C G 0.082806 3.2322e-06
17:66562649 T C 0.530196 -2.7485e-06
17:66563108 C G 0.174356 4.8172e-06
17:66575484 C A 0.128571 1.3090e-06
17:66575761 A G 0.390847 -1.7157e-05
17:66576439 T G 0.493008 3.5552e-05
17:66578199 T C 0.060388 -2.1869e-05
17:66578753 A G 0.051715 1.1192e-05
17:66585822 A C 1.509484 -3.5850e-06
17:66586216 A G 1.972621 -6.7819e-06
17:66594967 C A 0.360687 1.1632e-05
17:66595838 A C 0.109811 -1.5685e-05
17:66603826 G A 0.573805 -1.6651e-06
17:66605883 C T 0.054244 1.1116e-05
17:66611576 G A 0.059572 2.2547e-06
17:66611746 G A 0.185498 1.2013e-05
17:66611953 A G 0.024513 1.1737e-05
17:66619973 A G 1.662289 1.8823e-07
17:66621210 T C 0.098299 3.3180e-06
17:66625662 G A 1.898216 -4.6442e-05
17:66625794 T C 0.076979 2.2845e-06
17:66646268 C T 0.024764 -3.9121e-06
17:66647482 G A 0.550822 -9.1034e-07
17:66661508 T C 0.696307 4.3211e-06
17:66665566 A G 0.715363 -1.0656e-05
17:66666206 T C 0.264499 2.5822e-06
17:66666990 G T 1.760064 -5.2583e-06
17:66668290 G A 0.259267 1.3557e-05
17:66669617 T C 0.397772 5.6530e-07
17:66671324 C T 0.648744 8.6613e-06
17:66673792 G A 0.155593 -6.4088e-06
17:66677575 C T 1.511004 -1.7643e-05
17:66687674 T G 0.055723 1.7703e-06
17:66693105 G A 0.392975 4.4572e-06
17:66695224 T C 1.539712 4.0175e-06
17:66700906 T A 0.023064 8.6865e-06
17:66708145 T C 0.475588 1.0417e-06
17:66708525 C G 0.132556 3.2763e-06
17:66710967 A G 0.049185 1.0033e-05
17:66711309 C T 0.938167 1.0425e-05
17:66711429 A G 0.025706 2.3715e-05
17:66711489 G T 0.095725 1.9006e-05
17:66721592 G T 0.529046 -2.8930e-06
17:66723917 C A 0.023860 1.8846e-06
17:66735085 T G 0.022633 -3.1112e-06
17:66738905 T C 1.134194 1.2018e-06
17:66742536 A G 0.308612 7.9261e-06
17:66743890 A C 0.209956 -3.8814e-05
17:66747261 G A 0.286860 -2.5576e-06
17:66748564 G A 1.299912 -2.6488e-05
17:66751658 A G 1.359518 -4.3204e-05
17:66752022 G A 0.622810 2.6119e-06
17:66752484 G A 0.388097 -2.6739e-05
17:66752571 T C 0.534755 4.8423e-06
17:66752961 T C 0.151452 4.9138e-06
17:66753420 C T 0.239038 1.0671e-05
17:66758218 G A 0.050617 2.3428e-05
17:66759509 A C 1.112956 -1.7490e-05
17:66767580 A C 0.878990 2.2309e-05
17:66767617 C T 0.442932 -1.1133e-05
17:66774007 C T 0.049940 1.6494e-05
17:66775646 T G 0.185844 1.3247e-05
17:66786707 G A 0.164589 9.6604e-06
17:66786785 G A 1.179490 6.3821e-06
17:66791497 A G 0.056879 2.0988e-06
17:66797362 A G 1.646272 1.5247e-05
17:66798017 C T 1.469097 1.5089e-06
17:66798197 T C 1.295989 -6.7911e-06
17:66800070 G A 0.072562 3.5589e-06
17:66802896 C T 0.143931 -2.9935e-05
17:66806420 C T 0.126099 7.3435e-06
17:66809597 T C 0.112317 3.2310e-05
17:66811983 A G 0.882135 -2.2500e-05
17:66812406 A G 1.141616 -3.3121e-05
17:66814022 G T 0.907933 2.2217e-05
17:66817416 C T 0.825773 -2.9911e-05
17:66819096 A G 0.028813 5.6208e-06
17:66819696 C T 0.267348 3.6277e-05
17:66832812 G A 0.175315 2.1599e-05
17:66834672 A C 1.513594 -1.0631e-05
17:66851185 G T 0.718892 1.9192e-05
17:66858773 C A 0.021415 1.4855e-05
17:66871837 T C 0.028905 5.9144e-06
17:66875294 G C 0.633370 9.9882e-06
17:66878099 T C 0.029184 -1.3092e-05
17:66879927 T C 0.123080 2.0888e-06
17:66881125 T C 0.840538 -3.2301e-05
17:66883719 G A 1.475044 -2.0899e-05
17:66884707 C T 0.055091 -3.1776e-05
17:66887675 T C 0.026828 -2.8103e-05
17:66891906 C T 0.046812 1.1369e-06
17:66898415 T G 0.414190 -7.3622e-06
17:66904788 C T 0.029677 -1.3585e-05
17:66916742 C T 0.049386 -1.0537e-05
17:66923711 T C 1.194963 -4.0915e-05
17:66924083 A G 0.137139 -1.2172e-05
17:66924555 A G 1.165201 -2.5513e-05
17:66925674 C T 0.030986 -2.1132e-05
17:66927326 A C 0.091605 -1.9186e-05
17:66927420 T C 1.077822 -9.9323e-06
17:66938260 G A 1.115798 -1.3489e-05
17:66942712 G A 0.094532 -1.0624e-05
17:66949823 G A 0.811184 7.4936e-06
17:66958894 T G 0.032631 -1.3522e-06
17:66959710 C A 1.036195 -1.2411e-05
17:66969429 C A 1.373834 -1.2771e-05
17:66970369 C T 0.066463 -1.6128e-05
17:66971988 G T 0.043888 -3.5544e-06
17:66973438 C A 0.028796 -1.2446e-05
17:66985340 T C 0.058021 1.7284e-05
17:66990558 T C 0.103647 -8.7250e-06
17:66991003 A G 0.132811 3.2599e-05
17:67003868 A G 0.029276 1.2105e-05
17:67005695 T C 0.062336 -5.4679e-06
17:67006132 T C 0.208168 -2.7561e-06
17:67017930 C T 0.079896 2.9192e-06
17:67019929 G A 0.041301 -8.4752e-06
17:67022900 C T 0.064937 -1.1570e-05
17:67027202 C A 0.042936 3.3138e-05
17:67028212 C G 0.045449 -8.1859e-07
17:67028260 C T 1.405595 -2.4236e-06
17:67031457 T C 1.873098 2.3848e-05
17:67045903 G T 1.874927 2.5460e-05
17:67059192 T C 0.053343 -5.6448e-06
17:67059562 T G 0.032941 -1.1207e-05
17:67060872 C T 0.076377 1.9961e-06
17:67061264 C T 0.617921 7.4284e-06
17:67062334 C T 0.564061 2.7142e-06
17:67063960 T C 1.893048 3.6307e-05
17:67071579 A G 0.039016 -3.8401e-06
17:67081278 G A 0.045840 -3.3393e-06
17:67081830 C T 1.304002 1.9850e-05
17:67101718 T C 1.882346 3.1089e-05
17:67109833 A T 0.103344 -2.1641e-05
17:67117428 G A 0.105041 -2.5861e-05
17:67118613 T C 0.076061 4.5660e-06
17:67123310 G T 0.278299 5.4926e-06
17:67125337 T C 0.102348 -2.2783e-05
17:67125840 T C 1.403641 7.1527e-06
17:67138878 A C 1.439893 5.2497e-06
17:67145290 T C 0.290984 3.3008e-07
17:67146149 A G 0.020773 -1.6676e-06
17:67149972 T C 0.040203 1.4691e-05
17:67150176 C T 1.755009 2.1585e-06
17:67155872 C A 0.046608 -9.5394e-06
17:67159561 C T 0.107632 4.9612e-06
17:67160148 C T 0.062485 3.5533e-06
17:67165160 G T 0.103259 -2.1032e-05
17:67167528 G A 0.218109 4.5627e-05
17:67178316 G A 1.442079 1.2016e-05
17:67184837 T C 0.844040 3.5757e-05
17:67191270 G C 0.254769 -1.8764e-05
17:67212423 A G 1.326203 3.0787e-05
17:67212768 T C 1.428486 1.5886e-05
17:67223013 C T 0.068534 -1.0682e-05
17:67225730 C G 0.982290 2.0058e-05
17:67231549 A G 0.225901 -1.7518e-05
17:67239222 C T 0.285191 4.8695e-06
17:67249599 T C 0.132936 -2.4133e-05
17:67255386 G A 1.348638 1.4508e-05
17:67257281 T C 0.200889 -7.8615e-06
17:67267317 C T 0.937141 -7.7024e-06
17:67283676 T C 0.090456 1.2086e-05
17:67285954 C T 0.033849 -1.0259e-05
17:67288388 A G 0.237984 -1.1101e-05
17:67290840 C T 0.299997 3.7060e-06
17:67292725 C T 0.108573 -2.3101e-05
17:67297176 C T 0.932391 2.4652e-05
17:67300404 T C 0.036181 1.8512e-05
17:67304447 T C 0.292269 8.9086e-06
17:67308196 G A 0.184634 7.1397e-06
17:67313022 A G 0.060180 6.0500e-06
17:67313885 T C 0.048308 -1.8056e-06
17:67314009 G A 0.292307 9.6148e-06
17:67319310 C T 0.246939 -3.9316e-06
17:67322589 T C 0.032261 -2.4790e-06
17:67323781 T C 0.273523 -2.8766e-05
17:67324244 A G 1.215875 2.3978e-05
17:67324326 T G 0.043086 -1.7923e-05
17:67327806 G T 1.425573 9.5734e-06
17:67334935 A G 0.067588 -2.4353e-05
17:67335782 T C 0.565550 1.9732e-05
17:67336896 G A 0.049906 1.4743e-06
17:67337278 G C 0.803674 -9.3260e-06
17:67343861 T G 0.109576 -4.1332e-06
17:67345123 T C 0.089623 6.8271e-06
17:67348828 G T 0.153900 1.7193e-05
17:67352510 T G 0.629708 -4.9432e-07
17:67357573 C T 0.600636 2.1621e-05
17:67359097 T C 0.304240 2.4826e-05
17:67365853 A T 0.023625 1.7250e-06
17:67377267 A G 0.687876 9.0539e-06
17:67380064 T C 0.054506 2.8774e-07
17:67408873 A C 1.025329 2.7219e-05
17:67409643 T C 0.089103 -4.3266e-06
17:67412362 T C 0.897682 2.2097e-05
17:67416153 T G 0.102392 -2.5535e-05
17:67416307 A G 0.171093 2.2577e-05
17:67417573 G A 0.106391 -1.1313e-05
17:67420053 G A 0.045078 -4.1824e-06
17:67424508 A C 0.053962 -3.9046e-06
17:67429078 C T 0.027331 -8.1281e-06
17:67441949 C T 0.827367 3.3358e-06
17:67442274 T C 0.116101 2.3344e-06
17:67448102 G A 1.108026 3.1827e-06
17:67451467 G A 0.089963 2.7292e-05
17:67452757 A G 0.052867 6.1071e-06
17:67454493 T C 0.091639 -4.5337e-06
17:67455181 C T 0.247922 -2.8571e-05
17:67456541 A G 1.956900 -6.6430e-06
17:67460813 A G 0.833038 -1.8396e-07
17:67462981 G A 0.520870 4.4492e-06
17:67468065 C A 0.051450 -4.5305e-06
17:67470339 C T 0.899314 3.1225e-05
17:67472685 T C 0.040815 -1.4116e-05
17:67476470 A G 0.115608 -2.0405e-05
17:67477107 T G 0.816206 -9.4290e-06
17:67481954 A C 0.164123 3.4401e-05
17:67481984 C T 0.563228 -4.2898e-05
17:67482314 A C 0.910999 -3.5012e-06
17:67490230 T C 1.214770 1.3882e-05
17:67497367 A G 0.367188 5.8643e-06
17:67497411 T C 0.084788 -6.0646e-05
17:67509216 C T 0.026818 -7.5582e-06
17:67513003 A C 0.858132 -1.0688e-05
17:67513902 T C 0.094199 1.0628e-06
17:67517425 A G 0.306025 -3.2311e-05
17:67518784 C A 0.049090 7.5641e-06
17:67521499 T C 0.128235 3.1201e-06
17:67523015 A G 0.060486 -4.9131e-06
17:67523637 T C 1.195990 -3.0674e-06
17:67528431 A G 0.285758 -7.1745e-06
17:67528722 G C 0.676242 -2.9846e-07
17:67529007 C T 0.125304 1.8221e-05
17:67530925 C A 0.075588 -1.3157e-05
17:67531784 G A 1.960878 -1.2370e-05
17:67532855 G A 0.610081 -1.2888e-05
17:67536671 C T 0.048519 3.0983e-05
17:67539851 T G 0.125831 3.6008e-06
17:67540363 G A 0.894976 4.2481e-06
17:67543176 T G 0.069173 -2.1288e-05
17:67545595 G A 0.292235 1.8708e-05
17:67547201 A G 0.063872 -6.3145e-06
17:67556958 T C 0.513455 -2.1184e-05
17:67560374 G A 0.030955 -6.8330e-06
17:67561555 A G 1.443690 -1.0363e-05
17:67567618 G A 0.071903 2.1153e-05
17:67569724 T C 0.053982 -1.3055e-05
17:67573316 G A 1.365546 -2.9546e-05
17:67584608 C G 0.190516 8.1732e-06
17:67588017 A G 0.044218 -1.3847e-05
17:67593411 T A 0.066246 -1.9719e-06
17:67595463 T C 0.243522 3.0522e-05
17:67597100 G A 0.068996 -9.6246e-06
17:67598905 C T 0.138033 -2.1303e-05
17:67615491 A G 0.042950 -1.8719e-05
17:67615721 G T 1.502511 -1.2024e-05
17:67618798 G A 1.232470 -2.7144e-05
17:67627234 C T 0.099938 3.8938e-06
17:67633290 C T 0.030238 -2.1383e-05
17:67634459 G A 0.169128 6.7179e-06
17:67634484 G C 0.111229 4.9308e-05
17:67636171 C T 1.694067 -6.2668e-06
17:67636452 T C 0.774480 3.6907e-06
17:67637495 G A 0.221730 -2.5711e-05
17:67666701 A C 0.025407 -2.1835e-05
17:67668868 T C 0.065725 -1.5758e-05
17:67669666 C G 0.106251 -2.9244e-06
17:67686005 A G 0.033709 -5.4554e-06
17:67688964 T C 0.027821 -4.8925e-06
17:67689120 A G 0.048702 -1.3011e-05
17:67692362 G A 0.223382 -2.8408e-05
17:67698670 A G 0.053302 1.3621e-05
17:67705884 T C 0.147508 -2.4896e-05
17:67707988 A C 0.996274 -3.4324e-06
17:67714826 C T 1.970146 5.2569e-06
17:67715095 T C 0.041274 4.7660e-06
17:67728703 A G 0.245926 2.3139e-05
17:67729221 A G 0.772287 6.9359e-06
17:67758718 T C 0.030588 -1.0754e-05
17:67760765 A G 0.789531 4.1694e-06
17:67762485 T C 0.306307 -1.1172e-06
17:67775683 A G 0.765273 1.2238e-05
17:67785428 T C 0.032839 1.3324e-05
17:67785519 A G 0.093322 -3.0037e-06
17:67794529 C T 0.463120 -1.3035e-05
17:67795333 C T 0.167050 -1.6102e-05
17:67797623 A G 0.043341 -1.3171e-05
17:67801154 A G 0.063665 -2.2091e-05
17:67802352 C A 0.269603 1.2646e-05
17:67804721 T C 0.045921 2.9148e-06
17:67809912 A G 0.030819 -6.5154e-06
17:67830388 G A 0.070832 -2.4946e-05
17:67838827 G A 0.108954 3.1813e-05
17:67840843 T C 0.164041 -1.4020e-05
17:67845677 T C 0.054030 2.0214e-05
17:67846474 T C 0.033410 1.0965e-05
17:67850901 A G 0.058062 3.0199e-05
17:67852767 C T 0.175009 -1.1036e-05
17:67854823 A G 1.896802 -1.7028e-06
17:67860977 G T 0.073599 1.1705e-06
17:67864070 C G 0.061353 -6.4968e-06
17:67877344 T C 1.444523 -3.0566e-06
17:67878582 C T 1.142038 1.8462e-05
17:67881495 T C 0.056056 -1.4666e-05
17:67889474 T C 0.299973 -3.2981e-05
17:67905047 G A 0.041379 -6.9156e-06
17:67914330 C A 0.121884 -2.7994e-06
17:67918299 A G 1.301789 5.0899e-06
17:67940979 T C 0.136975 -2.5136e-05
17:67941485 A G 0.805683 -2.0434e-05
17:67956079 A C 0.061591 3.6307e-06
17:67957688 T G 0.157888 -8.0022e-06
17:67960197 C T 0.119891 4.9606e-06
17:67960646 T C 0.508702 1.6258e-05
17:67960949 C T 0.691473 -1.4210e-05
17:67961807 G A 0.106146 -7.6363e-06
17:67965515 A G 0.633397 3.5609e-06
17:67968838 C T 0.110280 -1.3421e-05
17:67970877 A C 0.040675 5.9297e-07
17:67976634 T G 0.070094 -2.2946e-05
17:67977200 C T 0.221692 -8.3106e-06
17:67978370 T C 0.323493 1.5596e-06
17:67988763 C G 0.150133 1.7994e-05
17:67992117 G C 0.064199 1.3394e-05
17:68001490 T C 1.877800 -2.3363e-05
17:68009052 C T 0.167135 1.2053e-06
17:68011630 C T 0.056889 2.5676e-06
17:68016869 A G 0.086658 1.1467e-05
17:68021342 C T 0.071287 -4.2306e-06
17:68024377 A C 0.546045 -2.4211e-05
17:68026021 T C 0.970949 3.6923e-05
17:68031565 T C 0.038384 -2.4997e-05
17:68033186 A G 0.046656 3.1642e-05
17:68037253 A G 0.025944 -1.4830e-06
17:68037734 G A 0.073637 -1.8740e-06
17:68045596 A G 0.059466 -4.3720e-05
17:68048362 A G 0.023693 -8.4715e-06
17:68051135 C T 0.173017 9.6885e-06
17:68053586 C G 1.973648 -8.5231e-06
17:68057992 A G 0.966393 4.0732e-06
17:68058045 G C 0.185471 -6.0417e-06
17:68071113 T G 1.795484 -9.7726e-06
17:68074535 G A 1.713055 -5.3829e-06
17:68090207 T C 0.717451 1.7506e-05
17:68093390 T C 1.874853 -6.2704e-06
17:68095189 G A 1.712076 -4.0925e-06
17:68101154 A G 0.074164 1.0475e-06
17:68103004 T C 0.288591 1.7653e-05
17:68104939 G T 0.076034 1.5769e-05
17:68106916 G C 0.143959 8.4017e-08
17:68108118 C T 0.490812 -3.4042e-05
17:68115152 A G 0.038673 1.0039e-05
17:68115346 T C 0.334570 -8.3368e-06
17:68120151 C T 0.276552 -1.3948e-05
17:68120705 G T 0.030292 8.5474e-06
17:68124165 A C 0.075163 -2.6125e-05
17:68125972 A G 0.049726 -2.4249e-08
17:68128417 T C 0.057896 1.5205e-05
17:68131329 T C 0.031448 4.5428e-06
17:68134806 A G 0.063277 -1.7351e-05
17:68135294 C T 0.226693 -4.5003e-06
17:68137167 A G 0.509154 -1.4683e-05
17:68146981 A G 0.022337 -6.3947e-06
17:68157840 C T 0.226639 -6.3050e-07
17:68158248 C T 0.148321 3.2604e-06
17:68161639 G A 0.057175 -2.1718e-05
17:68174060 C A 0.074347 -3.8201e-06
17:68176889 A G 0.752466 -6.9480e-06
17:68179474 C T 0.696610 -4.2756e-05
17:68179786 C T 0.677914 -4.4778e-06
17:68181184 G C 0.063172 -1.5166e-05
17:68181332 T G 0.021908 6.2100e-06
17:68181908 T C 0.518164 1.1137e-07
17:68187967 G T 0.026988 3.1258e-06
17:68190682 A C 1.883896 -1.4867e-05
17:68190826 A G 1.147661 -6.0903e-05
17:68198835 A G 0.279833 3.9685e-06
17:68199173 T A 0.030758 4.5031e-07
17:68201359 C T 1.404106 2.3305e-05
17:68201399 A T 0.159040 1.5224e-05
17:68201678 T C 0.250176 -3.6956e-06
17:68203546 G A 0.982984 -4.4703e-07
17:68203731 A G 0.113935 1.1012e-05
17:68206397 T C 0.118426 1.9083e-05
17:68207627 G A 1.323072 1.9755e-06
17:68208414 A G 0.221475 -9.3209e-06
17:68212550 A G 0.331938 -4.2187e-06
17:68220929 A G 0.551342 1.9307e-05
17:68221390 A G 0.072678 4.0240e-05
17:68229709 C T 0.809328 2.6540e-06
17:68232618 A G 0.066371 2.3652e-05
17:68244064 A C 0.240255 2.2187e-05
17:68248158 C A 0.841844 6.6823e-07
17:68248660 T C 0.624184 1.9588e-05
17:68254886 A G 0.409529 -3.4849e-05
17:68259446 G A 1.495211 3.1825e-06
17:68267918 A G 0.106244 -1.9419e-05
17:68288607 A G 0.190047 3.4958e-06
17:68291133 T C 0.677928 -1.0633e-05
17:68293623 C T 0.039737 1.5090e-05
17:68302616 T C 0.274039 2.6587e-05
17:68303074 T C 0.045360 1.8543e-05
17:68313074 C T 0.047285 -1.1565e-05
17:68313486 A C 0.101923 -6.4066e-06
17:68314432 T C 0.222039 -3.5242e-06
17:68323746 G T 0.456375 -5.1139e-06
17:68326338 C T 0.500998 -8.2675e-06
17:68332453 T C 0.062870 -4.9079e-06
17:68333424 T C 0.129489 -2.5963e-05
17:68337289 A G 1.514002 -3.6643e-05
17:68339581 G A 0.027348 -1.8410e-05
17:68343222 G T 0.026811 -7.8301e-06
17:68353964 C T 0.394070 -6.1439e-05
17:68357001 A C 0.023330 -4.6263e-06
17:68363962 G A 0.178457 -2.6968e-05
17:68366845 C T 0.038007 6.3832e-06
17:68395219 A G 0.507090 1.7696e-05
17:68405240 A G 0.067269 -4.8333e-06
17:68416393 G A 0.049104 -7.7056e-06
17:68435828 G T 0.162365 -3.2981e-05
17:68442501 G T 0.264425 1.0371e-05
17:68446154 G A 0.030561 -1.6509e-06
17:68446831 C G 0.037201 -2.9118e-06
17:68463726 T C 0.110137 2.1084e-05
17:68465226 A G 0.032074 -1.4442e-05
17:68468079 C G 1.339812 -3.0338e-05
17:68471073 A G 1.021698 9.3861e-06
17:68475600 G T 0.034760 4.3933e-06
17:68482625 G A 0.396722 2.8658e-05
17:68490261 A G 0.065028 -1.1859e-05
17:68494992 T G 0.649189 -1.2776e-05
17:68509474 A G 0.396783 2.9083e-05
17:68517997 C T 1.294136 -3.5689e-05
17:68521861 T G 0.962643 9.8637e-06
17:68523180 T C 0.086767 5.9771e-07
17:68528293 G A 0.392846 1.7961e-05
17:68539577 T C 0.772763 2.3134e-05
17:68583143 G C 0.029500 -2.5810e-06
17:68586327 A G 0.136605 6.0390e-06
17:68591432 T C 0.872986 1.8275e-05
17:68597329 A G 0.150225 4.4047e-05
17:68612119 G A 0.300174 3.1830e-05
17:68614398 C T 1.024438 6.5889e-05
17:68617147 C T 0.024904 -2.0660e-06
17:68618727 T G 0.066235 -2.4069e-06
17:68623285 G C 0.022493 -2.3113e-05
17:68633806 A G 0.060218 2.7928e-06
17:68639314 A G 0.373600 8.2346e-06
17:68644189 T G 0.208970 -6.9965e-06
17:68645478 A G 0.093281 3.7383e-07
17:68656936 C T 0.199872 7.4212e-06
17:68659233 A G 0.361473 -1.4881e-05
17:68667136 T G 0.123305 3.1394e-05
17:68675159 C T 0.791686 -1.2688e-05
17:68676070 A G 0.030143 -3.1767e-06
17:68682280 C A 0.063176 -4.8822e-06
17:68682555 C T 0.622460 -2.4198e-05
17:68695586 T C 0.825497 -2.6374e-05
17:68696090 G A 0.278581 -1.7956e-05
17:68700098 C T 0.280383 -2.9697e-05
17:68700803 G A 0.168516 1.0687e-05
17:68703927 C A 0.023948 -2.5806e-05
17:68708062 A G 0.079284 1.7871e-05
17:68727008 C T 0.023428 -4.7178e-06
17:68732046 A C 0.047213 -5.9210e-06
17:68733527 C T 0.052323 1.5110e-05
17:68736046 A G 0.193368 -1.5118e-05
17:68738660 G A 0.138400 -1.2373e-05
17:68738700 G A 0.030235 -5.2967e-06
17:68739577 C G 0.051694 -5.8872e-06
17:68741569 C T 0.439920 3.3305e-05
17:68744805 T C 1.882281 2.8615e-07
17:68748344 C A 0.133922 -7.7018e-06
17:68755124 C T 0.221879 -8.4231e-06
17:68755732 C T 0.441889 -2.0273e-05
17:68761825 A G 1.546906 2.3954e-05
17:68775705 C T 0.183057 -2.6599e-05
17:68781289 G C 0.193695 6.4885e-06
17:68791969 C T 0.942332 -6.7284e-06
17:68792191 G A 0.100468 7.3033e-06
17:68806171 T C 0.519398 2.8596e-05
17:68807378 T G 0.582478 -1.9720e-05
17:68818728 T C 0.078373 1.1578e-05
17:68825731 A G 0.250730 5.1753e-06
17:68831400 A G 0.083500 -9.0563e-06
17:68835695 G A 0.039625 -1.2867e-06
17:68837455 A C 0.032631 -1.0022e-05
17:68848621 C A 1.741423 8.0389e-06
17:68858685 G A 0.033101 7.1488e-06
17:68859060 A C 1.219748 3.2693e-05
17:68860555 G A 0.829968 3.2485e-05
17:68862896 A G 0.026641 -1.8880e-05
17:68866837 A G 0.274488 -9.3229e-06
17:68876378 A G 0.079675 1.1990e-05
17:68878487 G A 0.895510 1.6748e-05
17:68880602 A G 1.337381 4.9644e-07
17:68881024 A G 0.048709 3.3257e-06
17:68881729 G A 0.172228 -1.8584e-05
17:68883534 C T 1.097582 -8.5005e-06
17:68886142 C T 0.350967 1.2549e-05
17:68887540 G A 0.323568 -5.8999e-07
17:68889812 A G 0.076289 -7.7607e-06
17:68892216 C T 0.100285 -5.7863e-06
17:68894451 G A 0.114584 6.9815e-06
17:68897757 A G 0.065311 -9.9642e-06
17:68899574 T G 0.035355 6.2095e-06
17:68905889 G A 0.020232 8.4836e-06
17:68911339 G A 0.240588 1.2248e-05
17:68933702 T C 0.328532 -2.3460e-05
17:68933985 A G 1.671815 -7.4255e-06
17:68938502 G T 0.326672 1.3080e-05
17:68938832 C T 0.502613 8.1107e-06
17:68939799 A G 0.092020 -7.1640e-06
17:68957146 A G 0.082435 -4.3903e-06
17:68962841 A G 0.021154 -1.2592e-06
17:68971909 T C 0.092564 4.4318e-06
17:68977002 C T 1.576613 5.5235e-06
17:68977068 A G 0.422836 -4.7249e-06
17:68977944 C T 0.203357 -5.7440e-06
17:68978050 G A 0.471719 1.6418e-07
17:68978619 C G 1.572673 4.5759e-06
17:68978876 A G 0.080841 5.8110e-06
17:68983044 G A 0.063526 -1.3322e-05
17:68984004 C T 0.193171 3.4138e-06
17:68985392 T C 0.087124 -2.2890e-05
17:68990090 A G 0.077054 -2.6566e-05
17:68993459 T C 0.064532 -1.5950e-05
17:68994954 T C 0.486974 -1.2044e-05
17:69007006 C T 0.445999 -2.9698e-05
17:69007761 A G 1.672498 2.4689e-05
17:69008036 C A 1.815022 3.6689e-05
17:69008102 G C 0.657410 2.0136e-05
17:69008134 A G 0.055556 -1.4939e-05
17:69008325 C T 0.941098 1.5582e-05
17:69008873 A G 1.449882 -2.8157e-05
17:69009356 A G 0.195803 -3.9546e-06
17:69009434 T C 0.922331 -3.1022e-06
17:69009752 A C 0.466830 2.0473e-05
17:69012712 G T 0.101373 -3.9063e-06
17:69017694 C A 0.030959 4.2586e-06
17:69033760 G A 1.263595 -9.1043e-06
17:69034388 C T 0.044021 4.4660e-06
17:69036731 C A 0.024741 1.3312e-05
17:69039982 A G 0.492672 -4.5549e-05
17:69044838 C A 0.224800 4.4571e-06
17:69046971 A G 1.063529 -1.3897e-05
17:69051485 G T 0.059222 1.5369e-06
17:69067238 G A 0.041423 -3.9492e-06
17:69069217 A G 0.114095 1.8978e-06
17:69072864 C T 0.834007 2.1146e-06
17:69073319 C A 0.642199 -3.8211e-06
17:69075401 C T 0.046309 -1.7330e-05
17:69080781 T C 1.050498 7.3006e-06
17:69081970 A G 1.034716 4.0984e-06
17:69085644 G A 0.968756 3.8655e-06
17:69094120 T G 0.162872 8.3818e-06
17:69094959 T G 1.531719 -2.1651e-06
17:69099011 T C 0.047281 -1.3477e-06
17:69100748 G A 0.125022 -1.0691e-05
17:69101007 C T 1.943583 5.0844e-06
17:69108753 T G 1.067221 -9.6245e-06
17:69111327 C T 0.052772 -7.5734e-06
17:69112051 C T 0.149256 1.0616e-05
17:69112297 A G 0.051908 2.2739e-05
17:69118087 C T 0.203037 2.1927e-05
17:69123107 A G 1.161026 -5.2363e-06
17:69133647 C T 0.083948 2.0832e-05
17:69138243 T C 0.827085 5.9041e-06
17:69150505 T C 0.143289 4.5110e-06
17:69151972 T C 0.964394 3.7263e-06
17:69156195 A G 0.046224 1.5229e-06
17:69160885 T C 0.067320 3.4092e-06
17:69179492 C T 0.978037 8.4333e-06
17:69181430 C T 0.109277 -8.8181e-06
17:69182791 T C 0.078417 -1.6036e-05
17:69183954 G T 0.164449 4.6234e-06
17:69186376 T C 0.035715 1.1824e-06
17:69191913 G A 0.021531 1.2075e-05
17:69198109 G A 1.907729 6.5417e-06
17:69198133 A G 0.978778 6.1594e-06
17:69200329 A C 0.220761 -9.7528e-06
17:69214718 C T 1.956105 -1.9006e-05
17:69219153 G C 0.069679 2.3857e-05
17:69224654 T G 1.135619 1.3240e-05
17:69233074 C T 0.062305 -5.1061e-07
17:69236998 T G 0.140039 -5.5737e-06
17:69239272 A G 0.132753 4.8858e-06
17:69242393 T C 0.068163 1.1665e-05
17:69244324 C T 0.080001 3.5635e-05
17:69244731 A G 0.285252 -7.6512e-06
17:69247925 T C 1.531447 9.6398e-06
17:69248193 C A 1.701220 7.1302e-06
17:69260377 T C 0.073215 -5.1155e-07
17:69275729 T C 0.085631 6.5526e-06
17:69281409 A G 0.746863 2.4883e-05
17:69283296 A G 0.167084 -2.4989e-06
17:69287135 A G 0.031190 9.3032e-06
17:69312709 A G 0.691167 -1.6711e-05
17:69319462 T C 1.675688 1.9691e-06
17:69323448 G A 0.375364 -1.3711e-05
17:69329875 A G 0.039336 1.2045e-05
17:69330015 A G 0.028273 -4.3549e-06
17:69330285 G C 0.137275 -1.6680e-06
17:69335435 T G 1.654255 5.1467e-08
17:69336174 C T 0.122343 -3.0190e-05
17:69339492 A G 0.022803 1.1830e-07
17:69340650 G A 0.085866 -1.3680e-05
17:69342893 G C 0.084237 4.4359e-06
17:69345056 A G 0.687077 3.0344e-05
17:69347010 T C 0.030510 2.1258e-05
17:69355280 A C 1.485869 1.3610e-05
17:69356724 G A 0.657842 2.0365e-05
17:69364478 A G 0.039448 -1.4105e-05
17:69365776 G A 0.078784 1.8306e-05
17:69375139 A G 0.084254 8.0821e-07
17:69375383 G A 0.746091 -2.7916e-05
17:69380584 T C 0.229692 -1.3068e-05
17:69386424 A G 0.148168 1.8655e-06
17:69386667 C A 0.240446 -1.2281e-05
17:69387909 G C 1.732233 1.5111e-05
17:69389538 C T 0.218418 -2.2636e-05
17:69389540 T C 0.261045 -6.1953e-06
17:69407931 G A 0.537927 -1.1494e-05
17:69412574 T C 1.906206 9.6134e-06
17:69425046 G C 0.045391 -1.5012e-06
17:69425597 T C 0.034733 7.9337e-06
17:69427048 T C 0.375405 1.2643e-05
17:69427838 T C 0.051453 6.2839e-06
17:69429219 G A 0.071179 3.3968e-05
17:69432525 T C 1.267988 2.6258e-05
17:69445503 T C 0.032275 1.1976e-05
17:69454094 C T 1.716251 2.5744e-05
17:69454698 C A 0.051201 1.4470e-05
17:69460635 A G 1.901732 2.3409e-05
17:69462544 C T 0.132287 3.8085e-05
17:69463066 G A 0.120214 -2.3605e-05
17:69465241 T C 0.078832 -4.8772e-06
17:69466794 A G 0.152662 -1.1086e-05
17:69467460 T C 0.094801 -5.4335e-06
17:69468870 T C 0.048053 -2.3603e-05
17:69474404 C T 0.029218 -1.3459e-05
17:69478100 T C 0.088565 4.5453e-06
17:69490044 G A 0.464341 9.7487e-06
17:69490634 C A 1.975212 1.0911e-05
17:69491103 C T 0.701608 1.2729e-05
17:69501575 T C 0.056474 -3.5441e-05
17:69501677 C A 0.031663 -4.1665e-06
17:69503529 T C 0.378679 -3.9557e-06
17:69504229 T C 0.051657 2.7406e-05
17:69508611 C T 0.088905 1.1994e-05
17:69508811 T C 0.615252 3.8975e-05
17:69511511 A G 0.211194 -1.8087e-05
17:69514503 T C 1.494531 -2.3393e-06
17:69517133 T G 0.149449 1.2304e-05
17:69517985 A G 0.051144 6.4816e-06
17:69522620 A G 0.059184 -2.1218e-05
17:69526644 G A 0.020467 2.8983e-06
17:69532202 A G 0.808495 1.5610e-05
17:69538917 A G 1.525385 -1.1346e-05
17:69542648 T G 0.059157 -2.4092e-05
17:69542773 T C 0.720946 -8.2481e-05
17:69544162 A C 0.569399 1.9295e-05
17:69544553 C T 1.194694 -1.7394e-05
17:69544575 G A 0.061278 -5.5841e-06
17:69548873 A G 0.062523 1.3874e-06
17:69550670 C T 0.670010 -1.7232e-05
17:69551505 T C 0.075609 6.0283e-06
17:69551896 T C 0.031251 5.9981e-06
17:69551916 G A 0.047404 1.8496e-05
17:69557111 C T 1.978017 -8.6410e-07
17:69559219 T C 0.165701 -1.0565e-05
17:69559598 C T 0.230909 -6.8997e-05
17:69567766 C G 0.099265 -2.8566e-05
17:69570612 A G 0.184658 -6.4013e-06
17:69573536 G A 0.038714 4.6602e-07
17:69579489 C T 1.380518 -5.8918e-06
17:69581849 T G 0.686771 -8.4361e-06
17:69587825 A G 0.157072 -4.1811e-06
17:69588960 G A 0.101831 6.1123e-06
17:69591510 G A 0.165595 1.7743e-06
17:69598217 A C 0.221770 1.8069e-05
17:69608307 T C 0.041763 -1.3150e-06
17:69610662 A C 0.025771 6.3818e-06
17:69611177 A G 0.071481 -6.9121e-05
17:69613082 A G 0.234129 -4.6985e-05
17:69617102 T C 0.058858 -6.6757e-05
17:69629703 T C 0.087406 -1.2092e-06
17:69634952 A G 0.154685 4.5575e-06
17:69645423 T C 0.082466 -1.9889e-05
17:69647259 T C 0.378761 2.2292e-05
17:69653214 C T 0.060602 -6.4804e-07
17:69657377 A C 0.039921 4.8837e-06
17:69660432 G A 1.087447 1.5487e-05
17:69668280 A G 0.226778 -8.9325e-06
17:69672028 C T 0.051358 -2.2359e-06
17:69676169 C A 0.704858 -5.8955e-05
17:69676297 C T 0.055125 1.9937e-05
17:69677537 T C 0.123662 1.0499e-05
17:69679901 G A 0.070978 1.2218e-05
17:69683414 G A 0.263466 -3.1928e-05
17:69684908 C T 0.027545 -7.0169e-06
17:69686131 G T 0.039938 -5.1895e-05
17:69687892 C T 0.025971 -1.2317e-05
17:69698983 A G 0.104443 2.3518e-05
17:69706759 C T 0.027338 1.6415e-05
17:69709371 A G 0.024713 -8.5079e-07
17:69712273 A G 0.322279 4.5188e-05
17:69717484 C A 0.025176 -1.1135e-05
17:69721699 G A 0.033971 -8.5899e-06
17:69723575 C A 0.024608 -1.1532e-05
17:69725435 C T 0.050164 4.4190e-06
17:69727680 G A 0.024329 -1.3474e-05
17:69747617 G A 0.057913 -1.8153e-05
17:69751622 C T 0.079892 -2.1110e-05
17:69756520 A G 1.784890 2.2822e-05
17:69758844 A G 0.107836 1.4846e-05
17:69760086 A G 0.032241 -8.6081e-06
17:69760668 G A 0.087593 -1.2948e-05
17:69776449 T C 0.082194 1.1517e-05
17:69785836 T C 0.053459 5.6316e-06
17:69789214 T C 0.102532 -1.5560e-05
17:69789308 A G 1.783866 1.3046e-05
17:69790600 A C 0.548908 2.5565e-05
17:69793928 G A 0.057008 9.8651e-06
17:69794556 T C 1.697144 6.0230e-06
17:69799332 G A 0.139056 -8.5342e-06
17:69804320 A G 0.100723 1.2377e-05
17:69811571 G A 1.524185 -6.0577e-06
17:69828242 T C 0.026291 -6.5444e-06
17:69830592 G T 0.180775 -1.2710e-05
17:69831604 T C 0.167176 -8.6650e-06
17:69834907 T C 0.056760 -1.5707e-05
17:69835606 C T 0.294836 1.1060e-05
17:69843473 C T 0.903163 -3.2255e-05
17:69843941 C T 0.039282 1.7544e-05
17:69854127 A G 0.153669 -4.9819e-06
17:69856649 G A 0.025233 -5.8096e-06
17:69863102 C T 1.101128 -1.8887e-05
17:69868732 C G 0.151870 6.9483e-06
17:69874506 A C 0.070302 8.9137e-06
17:69879330 T G 0.121037 -3.9540e-07
17:69888455 C T 0.034389 9.4830e-06
17:69888816 T C 1.013477 -1.6385e-05
17:69896515 G A 0.299164 1.1352e-05
17:69898010 A G 0.146189 1.2858e-05
17:69905234 C A 0.040529 1.2470e-05
17:69920148 T C 0.153808 -1.6848e-05
17:69935139 T G 0.122982 -3.4425e-06
17:69935571 G A 0.123230 -5.2561e-06
17:69945058 T C 0.045558 6.2133e-06
17:69958123 C T 0.425127 2.9636e-05
17:69968245 C T 0.926217 -3.8436e-06
17:69982038 A G 0.131852 -2.6593e-06
17:69982649 G A 0.097449 3.4056e-05
17:69985716 A G 1.624265 -1.2267e-05
17:69989246 C A 0.045357 1.5132e-05
17:69995886 T G 0.705290 -2.2899e-05
17:70012126 C T 0.031598 -8.4797e-06
17:70019867 A G 0.065015 6.6815e-06
17:70025377 C T 0.056923 3.7373e-06
17:70026464 T G 0.331649 -1.2946e-05
17:70028639 A G 0.578565 -7.4546e-06
17:70033051 A G 0.034304 1.5701e-05
17:70033675 T C 0.031421 -9.6408e-06
17:70037793 G T 1.188010 6.0258e-06
17:70043054 C A 0.639887 8.6487e-06
17:70046173 A G 0.024781 1.3426e-05
17:70048903 G A 0.074929 2.2185e-05
17:70048951 C A 0.025686 -7.3050e-07
17:70050274 T C 1.287190 -4.7122e-06
17:70059269 G T 0.216912 -4.4515e-05
17:70060057 G T 0.092135 -2.5899e-05
17:70060133 A G 0.054924 -5.6582e-06
17:70066519 A G 0.166612 -4.5848e-05
17:70072554 C T 0.469859 -1.5631e-05
17:70079951 T C 0.055094 -1.3047e-05
17:70086818 T C 0.068863 -3.1389e-06
17:70089676 T C 0.058355 -6.5002e-06
17:70094008 T C 0.030864 -5.3974e-06
17:70097607 T C 0.908038 2.0376e-05
17:70098161 C G 1.345371 3.5233e-06
17:70104091 A C 0.044830 7.2334e-06
17:70107503 A G 0.116536 -3.7509e-06
17:70108722 G A 0.020793 1.0815e-06
17:70110417 T G 0.019892 3.1137e-06
17:70114984 A G 0.027287 2.2660e-05
17:70118935 T C 0.420871 -1.6719e-05
17:70125348 C T 0.095450 -1.3222e-05
17:70127808 A G 0.918486 2.7538e-05
17:70130892 G A 1.641509 6.2248e-06
17:70135958 A C 0.024860 3.8947e-07
17:70138825 A G 0.173408 4.8038e-06
17:70142678 C T 0.023537 7.3174e-06
17:70147289 G C 0.220703 1.0143e-05
17:70147870 C T 0.025148 1.2753e-06
17:70148198 A G 0.242271 2.2918e-05
17:70149615 T C 0.050800 -3.7762e-06
17:70152098 T C 0.031986 -2.6830e-05
17:70158575 A G 0.030554 -1.4991e-05
17:70165378 G A 0.228077 -9.3892e-06
17:70170182 A G 0.198917 -6.4156e-07
17:70171052 C T 0.945824 -7.1936e-06
17:70172001 C T 0.083782 -3.0640e-05
17:70173415 C G 0.074293 -9.9689e-07
17:70173769 T C 0.297644 6.2466e-06
17:70176283 T C 0.094661 1.3989e-05
17:70176422 A G 0.055696 1.4309e-05
17:70176727 A C 0.689467 2.1291e-05
17:70182657 C T 0.041498 2.7206e-06
17:70183378 T C 1.080042 2.4923e-07
17:70193355 C A 0.091969 -3.8259e-06
17:70195823 T C 0.065127 2.7765e-05
17:70197251 T C 0.091204 -4.2742e-06
17:70199652 C T 0.370115 2.0330e-05
17:70204075 A G 0.039836 5.7645e-06
17:70208187 G T 0.386111 2.1141e-05
17:70213909 G C 0.266549 2.4908e-05
17:70214034 G A 0.056988 -1.6497e-05
17:70215928 T C 0.054292 -5.8424e-06
17:70219066 C T 0.072943 -3.2194e-05
17:70220250 T C 0.256795 -5.5138e-07
17:70221744 T G 1.277324 1.3798e-05
17:70224152 G A 0.047971 -9.8641e-07
17:70228652 G A 0.212401 -7.0059e-05
17:70228844 T C 0.631044 4.2884e-05
17:70237754 T C 0.039394 6.4713e-06
17:70240085 A G 0.460183 1.9946e-06
17:70242497 C T 0.255667 9.6988e-05
17:70245716 A G 0.248197 -1.2311e-05
17:70246456 C T 0.043453 -7.2754e-06
17:70248641 A G 0.030891 -1.5225e-05
17:70249473 G T 0.034981 -8.2334e-06
17:70249637 A C 1.172949 -7.5791e-07
17:70250248 G A 0.049712 1.7422e-06
17:70251169 T C 0.070132 -7.4932e-06
17:70251557 A G 0.101196 -1.7188e-05
17:70256840 C G 0.038228 -1.5179e-05
17:70260709 C T 0.147933 3.7564e-06
17:70263957 T C 0.049246 -5.2346e-06
17:70265554 T G 0.513237 1.3003e-06
17:70267448 G A 0.086094 -8.7161e-07
17:70279778 G A 0.026746 1.5413e-05
17:70287131 A G 0.820075 -3.4785e-05
17:70287420 T C 0.041621 -1.3611e-05
17:70296032 G A 1.526320 -6.9359e-06
17:70297275 T C 0.041648 -1.4613e-05
17:70298675 G A 0.220461 2.2400e-05
17:70299958 G T 0.835751 2.2584e-05
17:70304173 T C 1.669258 -2.6813e-05
17:70305387 C T 0.253144 1.7502e-05
17:70306378 T C 1.170114 -1.2706e-05
17:70306669 A G 0.040033 -2.2677e-05
17:70309259 C T 0.029449 -1.9170e-06
17:70311726 C T 1.718811 -9.6508e-06
17:70315271 C A 0.405058 2.7437e-05
17:70315456 G A 1.058912 2.8864e-05
17:70319598 A C 0.021381 1.1354e-05
17:70320113 C G 0.084163 -2.6996e-05
17:70320943 T C 1.638194 4.2442e-05
17:70324129 A G 0.164834 2.8675e-06
17:70326069 G T 1.214495 -1.6029e-06
17:70334286 T C 0.209052 -5.9058e-06
17:70338020 C T 0.054571 2.4738e-05
17:70342488 G T 0.293802 -1.9313e-05
17:70346698 C T 1.023204 5.4758e-06
17:70349036 T C 0.041757 1.3459e-05
17:70358914 C T 0.126599 7.7664e-06
17:70360616 A G 0.057654 -1.3343e-05
17:70360728 G A 1.626540 -3.2157e-05
17:70361166 G A 0.641757 1.2253e-05
17:70362431 T C 0.096773 -4.2766e-05
17:70365597 C G 0.170460 -1.4656e-05
17:70368561 C T 0.129809 -4.7394e-07
17:70369562 G A 0.272084 -7.2032e-06
17:70371868 C T 0.258988 -1.9314e-05
17:70373489 C T 0.977330 -1.5997e-05
17:70375523 C T 0.089898 -1.6536e-05
17:70376177 T G 1.037558 -1.1365e-05
17:70380265 G A 0.098809 1.8226e-05
17:70383320 T C 0.044470 -5.3310e-05
17:70384005 C A 1.048808 -1.8028e-05
17:70384959 T C 0.028368 1.4826e-07
17:70385802 C T 0.225582 -2.2147e-05
17:70386695 T C 0.022813 -3.5821e-06
17:70387036 G T 0.303387 -4.1114e-05
17:70390034 T C 0.340387 1.8492e-05
17:70391604 A G 0.039962 1.2872e-05
17:70392732 G C 0.130900 1.1631e-05
17:70396810 T C 0.064824 -4.2698e-05
17:70398761 A G 0.092672 -2.5936e-05
17:70399845 A G 0.746761 1.0580e-06
17:70401390 A G 0.108006 -1.9938e-05
17:70401476 T C 0.217789 -1.4758e-05
17:70401596 A C 0.901140 -4.1015e-06
17:70407076 A G 0.052058 -1.6308e-05
17:70407856 T C 0.685210 3.8602e-05
17:70409241 T C 0.051042 5.0638e-06
17:70410065 G A 0.099370 -1.8391e-06
17:70414133 G A 0.221543 1.3783e-05
17:70415259 A G 0.036375 7.3227e-06
17:70416462 C T 0.535537 -1.8253e-06
17:70418850 C T 0.086304 -1.1615e-05
17:70420245 A G 1.151918 3.4520e-06
17:70421289 G A 0.857289 9.8772e-06
17:70422038 C T 0.259233 -5.0170e-05
17:70422904 T C 0.697100 2.4291e-05
17:70425147 A G 0.424118 1.0978e-05
17:70426630 G C 0.207280 1.7517e-05
17:70427379 C T 0.023010 1.4273e-05
17:70428731 T C 0.033012 -1.0836e-05
17:70428845 C T 0.057056 -1.9660e-06
17:70430643 A G 0.461733 -3.0205e-05
17:70436913 C T 0.169420 -1.8557e-05
17:70446364 T C 0.184746 1.3133e-05
17:70449258 T G 0.334332 2.0298e-05
17:70449908 G A 1.262725 1.2769e-05
17:70451921 A G 0.024475 2.6172e-05
17:70459997 A G 0.717104 -8.8032e-07
17:70465804 G A 0.043514 -1.8828e-06
17:70466992 G A 0.165718 1.4875e-05
17:70468657 A G 0.086342 -1.3327e-05
17:70468880 C T 0.452204 1.8040e-05
17:70473799 C T 0.457902 1.8526e-05
17:70475574 C A 1.007738 -1.2934e-05
17:70479599 C T 0.080453 1.5174e-05
17:70483053 G A 0.165401 -7.0100e-06
17:70486682 A G 0.118647 -8.6684e-06
17:70490816 C T 0.821734 1.2061e-05
17:70491063 C T 0.849361 1.3225e-05
17:70496571 A G 0.129989 1.3003e-05
17:70499066 C G 1.054401 9.3419e-06
17:70504658 C A 0.680549 8.7923e-06
17:70507163 T C 0.374297 7.5271e-06
17:70507500 A G 0.066609 3.9006e-06
17:70511451 T C 0.057787 -5.3323e-06
17:70515644 A G 0.170603 -2.5554e-05
17:70517141 A G 0.074330 4.1909e-06
17:70519695 A G 0.043355 4.3767e-06
17:70519737 G A 0.147229 -1.9786e-06
17:70521595 G A 0.242717 5.7241e-06
17:70524041 A G 0.030092 2.5291e-06
17:70534472 T C 0.423852 4.3193e-06
17:70534747 A G 0.033651 -2.3260e-05
17:70536911 C T 0.375136 2.1456e-06
17:70543482 T C 1.489816 -2.8905e-05
17:70556883 T C 0.101036 -3.0538e-06
17:70556949 C A 1.251203 -1.6699e-05
17:70557838 G A 0.483026 9.7188e-06
17:70560274 T C 0.048617 9.0026e-06
17:70566533 C T 0.069611 -3.1120e-06
17:70571690 A G 0.643355 1.1611e-05
17:70577097 G T 0.195531 3.9314e-05
17:70577246 C T 0.033339 3.2619e-07
17:70577660 C T 0.124644 5.5067e-06
17:70580918 C A 0.557115 -9.4096e-06
17:70587320 A G 1.702012 -1.5445e-05
17:70589414 C T 0.038982 7.9258e-06
17:70593448 G T 0.385689 -3.5610e-05
17:70593846 C A 0.068143 -4.7521e-05
17:70597517 A G 0.483108 4.8340e-05
17:70598901 G A 0.879633 -8.5528e-08
17:70599546 C G 0.057464 -1.1961e-05
17:70601253 C G 0.117171 -2.3744e-05
17:70603116 C T 0.069084 -9.5939e-06
17:70603379 T G 0.074354 1.2590e-05
17:70607042 G A 0.889217 -2.9585e-06
17:70612012 C G 0.052527 2.5235e-06
17:70630412 T G 0.107842 -2.5220e-05
17:70639488 C T 0.429330 -1.6544e-05
17:70640115 T C 0.878756 -3.4067e-05
17:70642595 C T 0.020804 9.6303e-06
17:70643565 G A 0.169593 -6.0600e-05
17:70644639 A G 0.096643 -4.2504e-05
17:70645032 A G 0.174064 7.8314e-06
17:70645446 G A 0.188510 1.1739e-06
17:70646814 T C 0.391306 -5.5803e-06
17:70648272 C T 0.227411 7.5191e-06
17:70649990 C T 0.635570 -5.5041e-06
17:70651342 T C 0.177403 5.2303e-06
17:70656730 T C 0.538341 2.7926e-05
17:70659503 G T 0.985622 -3.8196e-07
17:70670409 T C 1.547048 -6.1196e-06
17:70671050 T G 0.487001 -1.6829e-05
17:70674909 G A 0.423720 -6.4058e-06
17:70675655 G A 1.011315 9.5785e-06
17:70678775 T G 0.122601 -1.3560e-05
17:70682612 G C 0.155773 -3.7295e-05
17:70684371 G A 0.629912 1.6569e-05
17:70686441 A C 1.256037 -3.2303e-05
17:70692209 G A 0.459319 -2.6065e-05
17:70692695 T C 0.667742 2.1630e-05
17:70693649 G A 0.182179 9.8562e-06
17:70696103 T C 0.391949 -1.0329e-05
17:70699866 T C 0.406632 -1.2108e-07
17:70703071 A G 0.580751 1.0504e-05
17:70703614 C T 0.131430 9.0670e-06
17:70706932 A C 1.569606 -7.8782e-06
17:70708290 A G 0.041233 -1.9900e-05
17:70708501 G A 0.374657 -1.0923e-05
17:70713471 C T 0.093723 8.2181e-06
17:70715377 G A 0.463430 -9.3905e-06
17:70716264 A G 0.805799 8.4136e-06
17:70716929 G A 0.203588 -1.7620e-05
17:70720585 T C 0.104021 -7.0448e-06
17:70721707 G A 0.964258 1.3841e-05
17:70722955 G A 0.032941 -7.0992e-07
17:70726244 G C 0.230413 -5.9333e-06
17:70727355 C T 0.745608 -1.3306e-05
17:70733587 C A 0.945290 1.3900e-05
17:70737926 C T 0.436473 2.3347e-06
17:70737931 C A 1.724373 6.5353e-06
17:70740371 A C 0.286370 1.6025e-06
17:70743980 A G 0.038748 4.7211e-06
17:70744901 G T 1.977588 6.3333e-06
17:70748173 C A 1.020127 1.1111e-05
17:70757555 A G 0.209626 -1.2109e-05
17:70760246 C G 0.028457 -2.3074e-06
17:70763353 C T 0.138400 3.0403e-06
17:70766373 C T 0.043627 -1.5488e-06
17:70766971 A G 0.151652 4.0751e-06
17:70767734 G A 1.471426 2.1751e-06
17:70767776 A G 0.089249 -1.7072e-05
17:70768620 C A 0.358365 -3.7750e-06
17:70770815 C T 0.086893 9.1958e-06
17:70772948 G C 0.248898 -7.7640e-06
17:70776154 A C 1.298277 -1.4041e-05
17:70779708 G T 0.140426 -9.6357e-06
17:70783734 T C 1.510181 -6.8288e-06
17:70785470 C A 0.152295 -2.8085e-05
17:70786006 G A 1.238705 4.4421e-06
17:70788741 T C 1.405442 -1.5956e-05
17:70790276 C T 0.059432 1.6297e-05
17:70796894 C A 1.489102 -1.7728e-05
17:70802589 G C 0.075626 7.9854e-07
17:70803618 C T 0.052082 -1.3478e-05
17:70804046 C T 0.232449 -1.1554e-06
17:70808881 G A 0.160696 -1.9266e-05
17:70810416 T C 0.030156 -2.2033e-05
17:70830455 G C 0.748950 -1.8029e-05
17:70832286 T C 0.038544 -7.1656e-06
17:70839494 G T 0.109097 2.9668e-05
17:70842490 G A 0.787504 4.4392e-06
17:70846309 C T 1.158666 -6.5546e-06
17:70852622 A G 1.102845 -3.1522e-05
17:70857633 A G 0.073236 7.9187e-06
17:70859716 T C 0.113578 6.0612e-06
17:70868498 T G 0.073164 8.6304e-06
17:70879913 A G 0.791448 2.5996e-05
17:70881245 T C 0.057947 -1.2117e-05
17:70883473 A G 0.636321 1.3704e-05
17:70886530 A G 0.081161 8.4691e-06
17:70895786 C T 0.031945 -8.0252e-06
17:70896559 A G 0.144486 1.0310e-05
17:70897694 G A 0.125640 -1.1094e-05
17:70899782 C T 0.165442 -5.8847e-06
17:70902716 T C 1.021154 1.6028e-05
17:70905451 A C 0.297586 -1.8955e-05
17:70908515 A G 0.057756 1.0700e-05
17:70908851 T C 1.059337 -1.7162e-05
17:70908968 T C 0.106924 -1.8373e-05
17:70909803 C A 0.231824 8.2068e-07
17:70909998 C T 1.578847 3.7198e-05
17:70912035 G A 0.418352 2.6461e-06
17:70912339 T C 0.530896 1.9277e-05
17:70912734 T C 0.084747 -4.8952e-06
17:70916124 C T 1.008751 3.3918e-05
17:70916464 G C 1.384612 2.8438e-05
17:70917290 A T 0.073368 1.6384e-05
17:70918396 G A 0.057474 1.3261e-05
17:70919212 C T 0.439957 1.7263e-05
17:70921554 A G 0.026624 1.0196e-05
17:70921917 C T 0.095430 -8.5838e-06
17:70927082 A G 0.025390 -1.4930e-05
17:70927865 T C 0.101189 8.7375e-06
17:70938620 G A 0.776363 -2.1558e-05
17:70947492 G A 0.215301 1.1357e-05
17:70947580 C T 0.704705 2.8137e-05
17:70949108 C G 0.146206 -9.0150e-05
17:70949409 C T 0.636790 -1.1764e-05
17:70950476 T C 0.038608 1.4847e-05
17:70951399 T C 0.065770 -4.9127e-06
17:70952861 A G 0.135395 -1.9428e-05
17:70957223 A C 0.092995 1.7284e-05
17:70958405 G A 0.054873 1.5154e-06
17:70958423 T C 0.131838 -2.0402e-05
17:70960217 A G 0.061285 -2.4399e-05
17:70961602 G T 0.121340 -2.4766e-05
17:70966049 C A 1.975800 -2.4464e-06
17:70968327 T G 1.853869 2.5467e-05
17:70973189 A G 0.115818 -2.1538e-05
17:70975887 C A 0.843523 -2.6384e-06
17:70978662 C T 0.131539 1.8027e-05
17:70981194 A G 1.189078 -6.6501e-06
17:70983858 T C 0.665882 -5.6290e-06
17:70985661 C T 0.154566 -6.5898e-06
17:70989531 C T 0.037469 8.3768e-06
17:70992566 A G 1.225395 -1.0687e-05
17:70993357 A G 0.066810 -4.4950e-06
17:70993397 T C 0.101097 -3.0737e-06
17:70998627 G T 0.413565 -1.2027e-05
17:70998721 C T 1.505248 -2.8752e-07
17:71000766 G T 0.049644 6.1341e-06
17:71001479 G A 1.327682 -6.6960e-05
17:71001529 A G 1.795025 -4.7759e-05
17:71001576 T C 0.082442 1.4009e-05
17:71002351 C A 1.448080 -7.0160e-05
17:71004498 A C 1.625374 -4.3779e-05
17:71013260 A G 0.111273 -8.7628e-07
17:71013399 G T 0.030887 4.9865e-07
17:71017290 T C 0.113557 -1.6748e-07
17:71022863 G A 0.084520 -7.9365e-06
17:71024614 G T 0.087331 -2.6424e-06
17:71024702 G A 1.750677 6.0942e-06
17:71031785 A G 1.560043 7.6153e-06
17:71033865 A G 0.091384 -1.4660e-05
17:71035613 A T 1.548748 6.0008e-06
17:71037218 G A 0.058783 2.2067e-06
17:71038081 T C 1.386016 1.3413e-05
17:71041136 A G 1.269062 -7.3649e-05
17:71041589 G A 1.780246 9.7029e-06
17:71042412 A G 1.493671 2.9969e-05
17:71042484 C G 0.080722 5.2124e-06
17:71045079 A G 0.056355 4.7312e-06
17:71051695 T C 0.605950 -8.3132e-06
17:71052880 G A 1.695638 8.6607e-06
17:71053764 C T 0.642985 1.2910e-05
17:71056033 T C 0.102573 -3.6957e-06
17:71059869 C T 0.050127 -7.8985e-06
17:71060835 T C 0.092897 -4.9880e-06
17:71061576 G A 0.244508 1.9885e-05
17:71061934 C T 0.923038 -3.4742e-06
17:71062227 T C 0.095681 8.4166e-06
17:71065944 G A 0.319311 1.5424e-06
17:71066126 C A 0.069435 1.1564e-06
17:71068719 A C 1.665471 9.4979e-06
17:71072514 G A 0.276990 1.0430e-06
17:71079674 T C 0.186841 1.0229e-05
17:71080761 G A 0.040951 -7.2536e-06
17:71081078 A G 1.561151 2.8274e-05
17:71081952 A G 0.684877 3.3597e-06
17:71082595 A G 1.440695 1.3522e-05
17:71083761 C T 0.076788 -1.0874e-05
17:71083918 A G 0.782102 8.6653e-06
17:71083951 G A 1.442147 -7.8810e-06
17:71085118 T C 0.341074 -1.0009e-05
17:71089179 G A 0.389487 -1.5229e-05
17:71090653 A G 0.063828 1.1987e-05
17:71093165 G A 0.344654 1.0125e-05
17:71099955 G T 1.817345 1.4827e-06
17:71100612 T A 0.183964 -2.9382e-06
17:71101973 T C 1.138471 2.3912e-05
17:71105451 G T 0.843034 1.6638e-05
17:71108859 A C 0.320107 8.0204e-06
17:71109007 G A 0.191679 3.3749e-07
17:71115651 A G 0.056859 1.2922e-05
17:71115737 A G 0.036205 -1.7634e-05
17:71115759 G A 0.463212 -3.7754e-07
17:71118463 G A 1.964142 -9.5599e-06
17:71118616 G T 0.137581 5.4545e-06
17:71121572 T C 0.089143 -4.7497e-06
17:71121681 A G 0.122033 -8.1219e-06
17:71121928 T C 0.620852 -2.3041e-06
17:71123216 C T 0.078478 3.7288e-09
17:71123302 A C 1.689957 7.1838e-06
17:71124866 A G 0.608759 3.7042e-05
17:71124903 A G 0.763536 1.8656e-05
17:71126105 A G 0.390762 -6.7699e-06
17:71127471 A G 0.319621 -3.0158e-06
17:71134789 G A 0.951675 2.1656e-05
17:71139060 A G 0.082374 1.0834e-05
17:71142376 C A 0.759520 1.2544e-05
17:71145931 C T 0.199362 1.4383e-05
17:71147673 C T 0.038979 1.0079e-06
17:71147708 G A 0.317941 1.4260e-06
17:71152381 T C 0.047448 -5.7120e-06
17:71153536 A G 0.345820 -9.3021e-07
17:71154684 A G 1.120595 9.5011e-06
17:71157191 G A 0.263683 5.7040e-06
17:71157265 T G 1.909538 -9.3349e-06
17:71162607 A G 1.515807 5.8955e-06
17:71164376 A G 0.845937 1.2298e-05
17:71166701 G A 0.477107 -5.3876e-06
17:71167755 T G 0.183240 -1.6685e-05
17:71176144 T G 1.028331 -1.1552e-05
17:71176334 T C 0.658189 6.8071e-06
17:71177353 G C 0.050158 2.5105e-05
17:71188312 T C 0.103433 1.0630e-05
17:71189266 C G 0.040043 -1.6352e-05
17:71193525 C G 0.021803 7.6291e-07
17:71193590 T C 0.117872 -1.3383e-06
17:71194822 A G 0.074500 1.3615e-05
17:71196809 G A 1.075173 4.2021e-06
17:71197184 C T 0.026366 -9.2839e-06
17:71197323 C G 0.180925 -3.0490e-06
17:71212200 C T 0.116954 2.0265e-05
17:71213121 C A 1.255123 1.8680e-06
17:71233970 G A 0.025427 -4.1520e-06
17:71238092 G T 0.046659 -1.0645e-05
17:71238433 A G 1.076166 -1.9432e-06
17:71239087 T G 0.746805 -7.8244e-07
17:71244434 T C 0.109250 -3.0611e-05
17:71248720 T C 0.191760 -1.9829e-06
17:71263250 T C 0.497897 1.5945e-05
17:71263843 A G 1.243784 9.6903e-06
17:71264255 T C 0.231178 4.8733e-06
17:71271071 T C 0.567230 6.7131e-06
17:71274480 A C 0.433661 -1.7233e-05
17:71278915 T C 0.746744 -4.5599e-06
17:71284412 A G 1.079379 -2.7659e-05
17:71285590 A G 1.734739 -2.1635e-05
17:71288868 T C 0.393526 -1.6061e-05
17:71291492 T C 0.218272 -2.1675e-05
17:71292769 T C 0.622093 1.0434e-05
17:71294458 G C 0.045221 -3.3813e-06
17:71295761 T C 0.109722 -8.0296e-06
17:71300907 T G 0.480381 -1.7227e-05
17:71303546 T C 0.125345 -3.0926e-05
17:71304177 A G 0.174122 2.1236e-05
17:71311694 A G 0.444095 -2.0119e-06
17:71314580 G A 0.503259 4.2920e-05
17:71318137 G A 0.045649 3.1632e-07
17:71320475 T C 1.242458 -2.6421e-05
17:71321283 A G 0.051711 1.1140e-05
17:71326790 A G 0.143524 5.4899e-06
17:71330478 T G 0.533374 8.4806e-06
17:71332663 T C 0.766599 -1.1857e-05
17:71333186 G A 0.138556 2.7199e-05
17:71333982 A C 0.375031 7.4208e-06
17:71334473 A G 0.908776 -1.0979e-05
17:71335260 A G 0.931103 -1.6483e-05
17:71343688 A G 0.063220 3.3688e-05
17:71346089 C T 1.620274 -1.2843e-05
17:71346513 T C 0.098333 1.2883e-07
17:71347168 C T 0.049522 1.2161e-06
17:71348390 A G 0.208158 6.7339e-06
17:71352105 A G 0.036677 -5.9435e-06
17:71353008 T C 1.164810 -1.3721e-05
17:71353790 A G 0.983409 -1.8589e-05
17:71353985 C T 1.019423 -2.7360e-05
17:71354010 A G 0.123186 1.3819e-05
17:71354114 T C 0.034790 1.2875e-05
17:71354811 A G 0.045252 -6.1389e-06
17:71359213 G T 0.130455 6.9621e-06
17:71360581 C T 0.654445 -3.5432e-05
17:71361576 C G 0.136714 5.0945e-06
17:71362083 A C 1.051433 -8.3127e-06
17:71363434 C T 1.452258 -2.2190e-05
17:71364419 A C 0.037990 -4.3464e-08
17:71367323 A C 0.054588 6.7791e-07
17:71369159 T C 0.041736 7.2588e-06
17:71372362 G A 1.912438 5.6354e-06
17:71372729 C G 0.456994 9.5860e-06
17:71374182 A G 0.113183 6.8280e-06
17:71376590 A G 0.990052 6.0787e-06
17:71378671 A G 0.569361 1.2958e-05
17:71380062 A G 0.094590 3.4217e-06
17:71380087 C G 0.083027 -4.7168e-05
17:71383025 T C 0.040764 1.3107e-05
17:71386857 A G 0.858510 -1.0430e-05
17:71389826 T C 0.082058 7.0960e-06
17:71390366 A C 0.977422 1.6664e-06
17:71393577 C A 0.583828 3.5805e-05
17:71400668 G A 0.059133 3.3217e-05
17:71402939 G C 0.693370 1.5787e-05
17:71403272 G A 0.339180 -1.3052e-05
17:71404980 C G 0.065168 9.9560e-06
17:71405922 G A 0.116597 1.2043e-05
17:71409026 T C 0.562932 9.6436e-06
17:71410891 T C 0.457103 7.8842e-06
17:71417616 T C 0.055475 1.7151e-05
17:71417691 T C 1.537148 2.8210e-05
17:71420748 T C 0.698429 -1.9120e-05
17:71420849 A G 1.521438 6.8208e-06
17:71423391 C T 1.001639 -3.3383e-05
17:71425793 C T 0.569654 -3.7900e-05
17:71426670 A G 0.565319 -3.4533e-05
17:71436758 A G 0.386060 -1.0974e-05
17:71437093 A G 0.028069 1.3720e-05
17:71441814 G T 1.040601 -4.3957e-05
17:71443848 T C 0.025845 1.6446e-05
17:71445179 C T 0.031479 1.4760e-05
17:71446637 T C 0.707153 1.8042e-06
17:71446750 T G 0.096001 1.4637e-05
17:71446779 A G 0.036140 1.6569e-05
17:71446959 A G 1.787766 -1.0124e-05
17:71447329 C A 0.061170 6.5442e-06
17:71448818 C T 1.807550 -1.3038e-05
17:71448979 T G 0.044997 -3.1650e-05
17:71449310 C T 0.651552 -3.1828e-05
17:71451133 T C 0.036908 -6.6800e-06
17:71453207 G T 0.957999 7.5050e-06
17:71453848 A G 0.072239 1.9715e-05
17:71454537 A G 1.009146 2.3086e-05
17:71456417 A G 0.394335 1.1300e-05
17:71457623 T G 0.985646 -6.9262e-05
17:71458471 C T 0.061333 -2.9520e-06
17:71458795 A G 0.961636 -2.7185e-06
17:71460983 C T 0.118701 -2.5616e-06
17:71463117 A C 0.087090 1.4586e-05
17:71464497 T C 1.071124 9.4986e-06
17:71467391 T C 0.649363 -1.1479e-06
17:71468267 A G 0.185787 8.4922e-06
17:71468356 G A 0.026634 -5.9095e-06
17:71479049 A G 0.114999 -9.9091e-06
17:71483967 G A 0.060524 7.3913e-06
17:71489711 G A 0.764392 -3.9674e-05
17:71490248 A G 0.644583 -3.5947e-05
17:71493382 T C 0.048393 -9.0599e-07
17:71494247 G A 1.396545 -2.4984e-05
17:71499070 T C 0.044113 2.2528e-06
17:71500251 C A 0.525290 -2.1789e-05
17:71502632 G A 0.062972 6.4004e-07
17:71502839 A G 1.275549 4.0152e-05
17:71503636 C T 1.305528 4.1158e-05
17:71505313 T C 0.043525 3.5566e-05
17:71509457 T C 0.080073 2.1377e-05
17:71509517 G A 1.465208 1.3793e-05
17:71511518 T C 0.403879 -9.7882e-06
17:71512402 G A 0.063543 -1.4013e-05
17:71514573 A G 0.690725 -2.3683e-05
17:71516059 T C 0.704916 3.7227e-05
17:71516956 C T 0.145373 -1.3728e-05
17:71518648 T C 0.498938 -6.1619e-06
17:71519635 A G 0.100747 -2.2461e-05
17:71522260 G A 1.421568 5.7798e-05
17:71524987 T C 0.628440 4.6233e-05
17:71531329 G A 0.223583 5.5581e-07
17:71532097 T C 0.675565 -3.4696e-06
17:71535777 G A 1.150442 -8.6532e-09
17:71538270 C T 0.863606 1.0717e-05
17:71541460 A G 0.064743 3.9516e-06
17:71542216 C A 0.285119 -6.7215e-07
17:71545606 C T 0.101682 1.1861e-05
17:71545771 A G 0.304206 -1.4025e-05
17:71547236 T C 0.246049 -1.6761e-05
17:71547457 G A 0.886507 7.4361e-07
17:71548670 G A 0.082918 7.6853e-06
17:71552616 T C 0.034100 2.2959e-05
17:71554521 T C 0.509933 1.4329e-05
17:71558419 A G 0.570735 1.9143e-05
17:71567510 C T 0.565445 1.4683e-06
17:71570901 G A 0.517898 6.3165e-07
17:71585451 G A 0.040958 -1.0144e-05
17:71585468 A G 0.289702 -1.8672e-05
17:71591669 T C 0.027042 -1.9186e-05
17:71593693 T C 0.072746 -1.0314e-05
17:71594803 A C 0.055577 -9.7376e-06
17:71596148 T C 0.754417 3.3310e-05
17:71597771 G A 0.470199 3.4848e-07
17:71604948 A G 0.043528 -2.1305e-05
17:71606589 A C 0.305760 2.5236e-05
17:71609132 T C 1.011332 -7.9651e-06
17:71612560 G T 0.024832 -2.1957e-05
17:71625869 G A 0.700499 -9.1055e-08
17:71633391 C T 0.083173 7.2512e-06
17:71635629 T C 0.037085 -4.8278e-06
17:71635852 A G 0.123941 -4.0110e-05
17:71635936 G A 0.130880 4.2913e-06
17:71638075 G A 1.977208 5.5604e-06
17:71638503 A C 0.045197 -2.9481e-06
17:71642451 T G 0.286095 8.5665e-06
17:71651075 G A 0.316673 7.1715e-06
17:71658607 A G 0.207736 -1.0080e-05
17:71671915 T C 0.063546 -8.2178e-06
17:71679039 A G 0.021177 3.8124e-06
17:71680998 T G 0.613869 -1.8092e-05
17:71689125 G A 1.099832 -5.7435e-07
17:71690356 T C 0.882363 -1.6482e-05
17:71694906 G A 0.090163 3.1595e-06
17:71695251 T C 0.051433 1.6939e-05
17:71697009 T C 0.591233 1.6021e-06
17:71699790 C T 0.074545 7.2244e-06
17:71701065 G T 0.117692 -3.7764e-06
17:71701482 C T 0.179803 -3.5710e-06
17:71701524 C A 0.115754 3.3611e-06
17:71701963 A G 0.572544 -9.0033e-06
17:71702706 C T 0.027365 2.2865e-06
17:71707952 A G 0.043732 1.6024e-05
17:71713116 C T 0.048471 -7.0094e-06
17:71714896 C T 0.076190 -6.2023e-06
17:71719782 T C 0.320603 -1.9466e-05
17:71720145 A G 0.094940 -5.0033e-06
17:71725348 T G 0.258716 2.4033e-05
17:71726191 A G 0.100329 6.5521e-06
17:71726234 T G 0.855293 3.5689e-05
17:71726452 A G 0.064144 -1.7950e-05
17:71730831 T C 0.058297 1.9179e-05
17:71731707 G A 0.801875 5.0069e-05
17:71731828 T C 0.335362 1.0204e-05
17:71732499 T C 0.258393 -1.0739e-05
17:71733437 G T 1.871963 -6.5975e-06
17:71733679 G C 0.033301 1.9832e-06
17:71734008 T C 1.179820 -4.5208e-05
17:71735577 T C 0.176009 1.3722e-05
17:71736515 C T 0.203527 9.6849e-06
17:71743131 A G 0.264924 -2.7717e-06
17:71744333 C T 0.937940 -1.8472e-05
17:71745153 C T 0.062744 -3.5512e-06
17:71749832 T C 0.146750 4.2218e-05
17:71750161 C T 0.098187 -1.9697e-05
17:71752900 C T 0.126892 -3.1893e-06
17:71753161 A G 0.049858 8.8449e-06
17:71756554 G A 1.150622 1.3468e-05
17:71756781 T C 0.196020 3.2935e-05
17:71759818 T C 0.119320 -4.4144e-06
17:71760874 A G 0.021895 -1.0508e-05
17:71763667 T C 0.235472 8.8026e-05
17:71764329 G A 0.059395 7.4900e-06
17:71764893 C T 0.047013 -7.5414e-06
17:71767616 T C 0.964169 -4.7033e-05
17:71777754 C T 0.040200 -3.2464e-05
17:71781721 A G 0.043266 -1.9757e-05
17:71785706 T C 0.035389 2.8931e-06
17:71786783 C T 0.143483 -3.1204e-05
17:71794226 T C 0.044221 8.0312e-07
17:71798560 C T 0.036269 3.2283e-06
17:71799960 C T 0.353905 2.6443e-05
17:71800468 A G 0.243526 2.6296e-05
17:71800553 G T 0.145288 -2.7030e-05
17:71807713 C T 0.088569 2.5894e-06
17:71808935 A C 0.051283 1.7974e-05
17:71809252 A G 0.119776 4.5424e-05
17:71812746 T C 0.176046 -2.7535e-06
17:71814554 T C 0.032502 1.2500e-06
17:71814703 C T 0.287744 1.0122e-05
17:71817309 T C 0.110596 3.7664e-05
17:71817665 A G 0.047934 1.4215e-06
17:71823956 T C 0.143537 -1.7931e-05
17:71825523 T C 1.064954 -1.8278e-06
17:71825669 A G 0.096103 -2.0761e-05
17:71827706 T C 0.045088 -2.8288e-07
17:71831938 C A 0.042212 -1.4979e-06
17:71833923 A G 0.076224 -6.0255e-06
17:71834001 C A 0.577888 -1.1561e-05
17:71834172 T C 0.309921 -2.5391e-05
17:71835007 C T 0.105289 6.0349e-06
17:71836365 C T 0.265397 3.7734e-06
17:71836599 T C 0.198706 -3.0304e-06
17:71841225 G A 0.277375 1.7171e-05
17:71847058 C T 0.463586 -5.3372e-07
17:71848922 A C 0.863949 -1.8036e-05
17:71851382 G A 1.679461 1.0314e-05
17:71851443 T G 0.824097 -1.3153e-05
17:71852955 T G 1.635988 1.5230e-05
17:71855333 G T 0.023697 -2.4731e-05
17:71856764 A G 0.633758 1.1598e-05
17:71856966 G A 0.112544 -1.4229e-05
17:71860985 T C 0.101988 -1.3344e-05
17:71863132 T A 0.798632 -2.7857e-05
17:71867005 T C 0.104089 1.2855e-05
17:71869791 C T 0.971081 -4.4709e-05
17:71872597 A G 0.119857 -3.0392e-05
17:71872790 T C 0.038625 -9.3759e-06
17:71881589 T C 0.100315 1.0655e-06
17:71882276 T C 0.020549 -1.5041e-05
17:71884131 T C 0.885810 -2.3012e-05
17:71896470 T C 0.056770 8.7063e-06
17:71897452 A C 1.081773 -1.4796e-06
17:71898227 A G 0.201484 3.2373e-05
17:71901390 G T 0.042896 -5.5142e-06
17:71903139 G A 0.046918 2.0741e-06
17:71903365 A G 0.030751 1.3566e-06
17:71903544 G T 0.021871 -1.6206e-05
17:71905250 T C 0.096953 1.1228e-05
17:71906176 C T 0.060367 -1.3298e-05
17:71909599 G A 0.156310 1.6239e-05
17:71910217 A G 0.026298 -2.6606e-05
17:71922866 T G 0.037718 -1.1806e-05
17:71928904 A G 0.137839 1.2926e-05
17:71936869 T C 1.069693 2.1241e-05
17:71937596 G A 0.839641 1.5414e-05
17:71939229 T C 0.176376 2.0394e-05
17:71941736 A G 0.073246 8.0003e-06
17:71942048 C A 0.095022 2.5356e-06
17:71943417 A G 0.050416 -1.2434e-05
17:71945069 T C 0.279149 1.0229e-05
17:71945547 T C 0.149116 6.3236e-06
17:71951841 T C 0.052575 -6.9559e-06
17:71953007 C T 0.427694 -2.8007e-06
17:71961636 G A 0.925119 2.1554e-05
17:71964053 T C 1.018900 1.0455e-05
17:71964906 A C 0.263704 -9.4956e-06
17:71965622 A G 0.050933 4.9187e-06
17:71968607 G A 1.122254 -3.8244e-06
17:71971018 A G 0.110868 -8.6184e-06
17:71972247 A C 0.725747 1.7537e-05
17:71975224 G A 0.071012 4.2542e-06
17:71976162 A G 0.032975 2.2703e-05
17:71977137 C T 0.073246 -2.3752e-05
17:71978335 T C 0.136748 -3.8076e-05
17:71978969 A G 0.692843 1.6556e-05
17:71979121 G A 0.343045 -3.9988e-05
17:71979237 G T 0.094828 -1.1686e-05
17:71982822 T C 0.096171 5.2505e-06
17:71983388 G A 1.666930 -9.0637e-08
17:71984306 T C 0.221444 -1.2507e-06
17:71986500 C T 0.325421 -1.5331e-07
17:71987583 A G 0.381351 -3.6792e-07
17:71989569 G A 0.857010 -6.2427e-06
17:71993539 A C 0.026451 -1.4884e-06
17:71994904 A G 0.553661 1.7262e-05
17:71997632 G A 0.220173 5.2864e-06
17:71998971 A C 0.181530 1.1555e-05
17:72001784 C A 0.269297 -8.8379e-06
17:72002285 T C 0.039890 3.1438e-05
17:72003902 T C 1.017101 -1.1857e-05
17:72005578 A G 0.038659 -3.4671e-06
17:72005968 G A 1.223079 -1.9012e-05
17:72007436 G T 0.105707 1.3533e-06
17:72007518 G C 0.084962 6.0581e-06
17:72007945 C T 0.969351 -5.5547e-06
17:72008872 T C 0.132294 3.8942e-06
17:72010360 A G 0.210469 -4.5012e-06
17:72012710 T G 0.156334 1.0730e-05
17:72013285 C A 0.022459 1.1328e-05
17:72013331 T C 0.472273 6.6056e-06
17:72014259 G A 0.285235 -1.4595e-05
17:72014409 G A 0.430302 4.7464e-05
17:72024829 T C 0.021715 -3.4893e-06
17:72024893 T C 0.083466 -3.4183e-06
17:72027224 T C 0.073525 1.9415e-05
17:72027246 T C 0.122669 -5.1468e-06
17:72027401 C T 0.488028 2.1010e-05
17:72027984 C T 0.059259 2.2164e-06
17:72028429 G T 0.374705 1.2912e-05
17:72028686 A G 1.228811 1.0604e-05
17:72031309 C T 0.100336 1.1528e-05
17:72032582 G A 1.182326 -6.2791e-06
17:72034562 T C 0.084248 -1.3724e-05
17:72034668 T C 0.054877 -1.4420e-05
17:72035758 T C 0.073973 -4.6939e-05
17:72036503 A G 0.039183 1.2322e-05
17:72036982 T C 0.088164 -6.1407e-06
17:72038257 G T 0.031190 -8.9750e-06
17:72038356 G A 1.519853 -1.0532e-05
17:72040872 C T 1.554555 -9.1545e-06
17:72043533 A G 0.213716 2.0394e-05
17:72045109 T C 0.052990 5.4177e-06
17:72048760 A C 1.518823 -1.2834e-05
17:72049524 C G 1.336297 -1.7972e-06
17:72050076 C T 0.125035 4.5348e-06
17:72050243 C G 1.040951 -2.3970e-05
17:72052198 C T 0.079991 -2.6612e-05
17:72053424 T G 0.035005 -1.8372e-05
17:72053514 C T 0.502307 1.2937e-05
17:72053832 A T 0.983368 -3.1973e-05
17:72054265 A C 0.919492 -3.4542e-05
17:72054624 T C 1.759299 -2.6623e-05
17:72056069 G A 1.624153 -8.2892e-06
17:72057587 A C 0.049274 -4.2999e-06
17:72060065 C T 0.386006 -1.3337e-05
17:72061026 C T 0.091622 1.4226e-05
17:72062805 T C 1.351820 -6.4343e-06
17:72064864 G A 0.056971 -2.2633e-05
17:72066828 T G 0.613338 1.6983e-05
17:72072333 T G 0.111337 6.8900e-06
17:72076729 A G 0.174683 -2.6170e-05
17:72077765 A G 0.028028 2.8827e-07
17:72078047 C T 0.541099 -1.0136e-05
17:72078570 C G 0.539647 -1.2700e-05
17:72080688 C T 0.153397 7.1955e-06
17:72082151 A C 0.479368 -2.2775e-05
17:72083181 T C 1.689124 -1.1017e-05
17:72096503 A G 0.024322 -1.2035e-05
17:72098678 G A 0.145937 -1.1436e-05
17:72101211 A G 0.947486 -7.9256e-05
17:72102025 A G 0.048981 -7.9473e-06
17:72102182 A G 0.025023 4.1365e-06
17:72102223 T C 0.086627 -1.8766e-06
17:72103069 T G 0.068217 6.8877e-06
17:72105876 A G 0.027607 -1.7836e-05
17:72110081 C A 0.271020 -1.9965e-05
17:72110924 C T 0.045860 -7.9939e-06
17:72112888 A G 0.782146 -4.3348e-05
17:72113394 T C 0.136044 8.3949e-06
17:72115630 A G 0.028946 -1.2388e-05
17:72118452 G A 0.892834 -6.4130e-05
17:72118622 T C 0.056403 -1.8987e-05
17:72119417 A C 0.034063 3.8161e-05
17:72120235 A G 0.034658 1.8660e-05
17:72126291 T C 0.158670 2.0371e-05
17:72126787 T C 1.947259 1.7071e-05
17:72126851 A G 0.138985 2.8409e-06
17:72133451 T G 0.032672 -5.2119e-06
17:72134892 A G 0.586928 1.2611e-06
17:72139893 T C 0.731533 -8.3633e-06
17:72144192 A C 0.020895 1.1815e-05
17:72145172 G T 1.133820 -1.0830e-05
17:72156811 G A 0.034580 5.7233e-06
17:72157999 G A 0.577552 8.1151e-06
17:72160197 T C 0.046068 2.9010e-06
17:72160724 G A 0.648730 -7.9630e-07
17:72162632 T C 0.815631 1.0100e-05
17:72162955 T C 0.062380 8.4901e-06
17:72163868 C T 0.034896 1.9201e-05
17:72164132 A G 0.658566 -4.1047e-06
17:72167013 G A 0.896911 -1.4578e-05
17:72167968 G A 0.035841 1.5339e-05
17:72169114 T C 0.322283 1.5162e-06
17:72171385 C T 0.030755 -2.9992e-06
17:72172136 A G 1.091187 1.7340e-05
17:72172932 A C 1.093794 9.0992e-06
17:72174922 T C 0.228465 -2.7784e-05
17:72175949 G C 0.223481 -8.9160e-06
17:72176815 A G 0.164276 -3.6432e-05
17:72177159 G A 0.248833 1.9973e-05
17:72178369 C T 0.034192 -1.9306e-06
17:72179190 T C 0.022021 5.2586e-06
17:72184310 G T 0.041910 -9.9020e-06
17:72187669 T C 0.074613 1.1273e-05
17:72188546 A G 1.395729 6.0488e-05
17:72189348 A G 0.021283 5.5415e-06
17:72189602 A C 0.238916 8.2040e-06
17:72190699 G A 0.022337 7.3658e-06
17:72191445 C A 0.035134 6.1435e-06
17:72193344 C T 0.068105 6.0931e-06
17:72193616 C T 0.205465 -2.3810e-06
17:72193793 C G 0.692360 3.8868e-05
17:72195188 A G 0.072916 -4.2395e-06
17:72196391 A C 0.783720 2.6499e-05
17:72198496 C T 1.359140 3.1362e-05
17:72198661 C T 1.147348 3.3347e-05
17:72204105 A G 0.043188 3.3793e-06
17:72206024 T C 0.049478 -6.5077e-06
17:72206063 T C 0.072668 -6.0327e-06
17:72213368 T C 0.087760 1.5302e-05
17:72214863 C A 0.048978 2.8540e-05
17:72220729 A G 0.217568 -7.8327e-06
17:72228208 T C 0.128279 -1.9100e-06
17:72229142 T C 0.029582 6.7189e-06
17:72233559 A G 0.467771 1.2442e-05
17:72235561 A C 0.020158 -1.4805e-05
17:72240168 A G 0.331751 -2.0481e-05
17:72248512 T C 0.323099 -2.6960e-05
17:72249229 A C 0.500450 -7.4873e-06
17:72249646 C T 0.825929 -2.8168e-05
17:72252058 G A 1.177195 -2.0154e-05
17:72257713 T C 0.328266 -2.4168e-05
17:72264860 A G 0.326553 -2.8450e-05
17:72266744 C T 0.139559 -1.0531e-05
17:72266793 G A 0.509171 7.0993e-06
17:72268208 G A 1.735436 -8.1111e-06
17:72268638 T C 0.020328 -1.0195e-05
17:72273608 A G 0.320858 -1.3711e-05
17:72278870 G A 1.458000 -3.7439e-05
17:72292756 G A 0.165282 1.5837e-06
17:72295966 T C 0.401182 -5.3697e-05
17:72300843 T C 1.276909 -7.2210e-05
17:72301432 G A 1.277602 -7.0706e-05
17:72304326 G T 0.040567 3.3674e-06
17:72306291 A G 0.096932 1.0468e-05
17:72307990 A C 0.057185 1.1377e-05
17:72308319 A G 1.828710 -2.3321e-05
17:72308987 A G 0.100808 9.4393e-06
17:72311177 T C 0.322388 -3.0647e-05
17:72313519 A G 1.087117 -1.0234e-05
17:72314884 T C 0.197061 -9.7314e-06
17:72315245 G A 0.029320 3.2290e-06
17:72316831 A G 0.872445 -1.5082e-05
17:72320687 C T 0.141276 -7.2036e-06
17:72321659 C T 0.022908 3.5188e-06
17:72322881 A G 1.799784 5.6599e-07
17:72324212 G A 0.055495 6.3710e-06
17:72329088 T C 0.111375 -7.2625e-06
17:72332905 T C 0.051133 -2.4829e-05
17:72338271 G A 0.530410 1.2786e-05
17:72341235 G A 0.026872 -4.4623e-06
17:72343155 G C 0.339669 3.8941e-07
17:72350412 A G 1.006565 3.2074e-06
17:72351406 T C 0.709417 -1.0274e-05
17:72354819 C G 1.176573 9.2838e-06
17:72355038 G A 1.009067 9.9383e-06
17:72356522 A G 0.168026 -2.5348e-06
17:72357615 T C 0.371981 -1.7321e-05
17:72361381 T G 0.063417 -1.2552e-05
17:72365440 A G 0.061958 -1.1470e-05
17:72366079 C T 1.508491 5.2298e-06
17:72366489 T G 0.568981 5.1613e-06
17:72368550 C T 1.166109 3.0722e-07
17:72370698 T C 0.559954 6.2927e-06
17:72373369 C A 0.429272 -6.1512e-07
17:72373604 T C 0.214216 1.1493e-05
17:72376026 A C 0.120231 -1.0078e-05
17:72377518 C A 0.498700 -4.9310e-06
17:72377589 A G 0.075401 9.0436e-06
17:72379698 C G 0.780300 3.3243e-05
17:72380431 A G 0.136071 2.5315e-06
17:72380743 A G 0.813462 -2.3087e-05
17:72382557 T G 0.021755 -8.9852e-06
17:72383377 A G 0.222607 2.5197e-05
17:72385022 T C 0.036432 8.0319e-06
17:72391334 T C 0.063091 -1.1685e-05
17:72391528 C T 1.795361 -2.0641e-05
17:72398336 A G 1.630643 -2.3048e-05
17:72401283 A G 0.052962 -2.5270e-05
17:72404215 G A 1.792291 -1.9045e-05
17:72404820 G C 0.119987 -1.9288e-05
17:72405186 G A 1.892525 -8.3600e-06
17:72406906 A T 1.545073 -2.8966e-05
17:72407980 T C 1.518752 -2.5265e-05
17:72422084 C T 0.186042 3.4562e-05
17:72429917 T G 0.051711 1.8116e-06
17:72436370 A G 0.030779 1.7301e-05
17:72441075 C T 0.192831 1.3782e-05
17:72441988 C G 0.044459 1.5600e-05
17:72443710 A G 1.794280 -5.7696e-06
17:72445204 A G 0.101315 2.6377e-06
17:72445887 A G 0.084622 -1.3610e-05
17:72446608 C T 1.488133 -4.8019e-06
17:72447700 T C 0.342158 -3.3117e-06
17:72453068 A G 0.033464 9.1867e-07
17:72453438 C T 0.365576 -3.0260e-06
17:72457588 A G 0.093940 1.3056e-05
17:72459919 A G 0.098758 3.6388e-05
17:72463603 A C 0.766317 -7.9667e-06
17:72466219 A G 0.839284 -3.3855e-05
17:72469966 A G 0.399612 -9.0739e-06
17:72473774 A C 1.873887 -2.0281e-05
17:72474398 T C 0.060275 -2.4747e-06
17:72475203 C T 0.711607 -3.8529e-05
17:72477385 G A 0.818936 -2.7493e-05
17:72478313 C T 0.480558 -4.2237e-06
17:72479423 A G 0.080049 -2.4542e-05
17:72479833 C T 0.140831 -3.8760e-05
17:72481744 G A 0.066732 -2.3929e-05
17:72489183 A G 1.233826 -4.8092e-06
17:72490283 A G 0.025607 1.2545e-05
17:72491040 C T 1.388171 -3.3496e-05
17:72491846 A C 0.025631 -1.2877e-05
17:72494572 T C 0.128938 -3.1805e-05
17:72496217 T C 1.293119 1.4036e-06
17:72498003 C A 0.133647 -1.5128e-05
17:72508425 G A 0.248598 -8.4794e-06
17:72508712 C T 0.090724 2.5905e-05
17:72510045 C G 0.058698 -3.0242e-06
17:72512881 G A 0.188054 2.3595e-06
17:72513469 A G 0.038619 -2.1514e-05
17:72523259 C T 1.338823 -2.1002e-05
17:72524468 T C 0.040009 -2.4364e-06
17:72535321 A C 1.121941 -1.3628e-05
17:72540936 A G 0.024353 -1.5092e-05
17:72544663 G A 1.294006 -3.2267e-05
17:72550350 G A 0.289355 -8.6581e-06
17:72551557 T C 0.866350 -3.7760e-05
17:72552768 A G 0.183733 -7.7358e-06
17:72560980 G T 0.358763 -2.6334e-05
17:72562811 T C 0.117491 -2.0180e-05
17:72563728 A C 0.434123 -6.9589e-06
17:72567262 A G 1.113214 -1.9339e-05
17:72569539 A G 1.186562 4.2517e-06
17:72584764 T C 0.421360 -2.7686e-08
17:72588326 C A 1.364767 1.6019e-05
17:72588438 T G 0.022884 5.0907e-06
17:72588778 T C 0.062727 -1.9357e-05
17:72588806 A C 0.358137 9.9104e-06
17:72589264 T G 0.931667 1.3768e-05
17:72593140 T C 1.354139 1.3898e-05
17:72596064 C T 0.102134 -2.5930e-05
17:72598641 T C 0.040961 -3.9206e-06
17:72598692 G A 0.424070 -1.9592e-06
17:72601611 T G 0.996848 3.8751e-06
17:72606867 G A 0.577875 3.7727e-06
17:72610089 T C 0.822346 -1.3878e-05
17:72613589 G T 0.886942 1.9142e-05
17:72614328 T C 0.051361 1.5630e-05
17:72622473 G A 0.104368 9.0896e-06
17:72622634 G A 0.914423 1.1790e-05
17:72623420 A C 1.018281 1.5248e-05
17:72631232 T G 0.882730 4.5946e-05
17:72631492 T G 0.090510 4.1804e-06
17:72633162 T C 1.002597 -4.2546e-05
17:72638156 C T 0.130074 1.4775e-05
17:72642694 T C 0.325846 6.1898e-05
17:72644691 T C 0.061445 2.7475e-06
17:72645612 G T 1.726471 -4.0835e-06
17:72646755 A C 0.070703 3.9262e-06
17:72647309 T A 0.021949 -1.3103e-05
17:72650476 C A 0.237933 3.2941e-06
17:72654959 C T 0.175257 -1.2425e-06
17:72667020 A G 1.001690 -7.4223e-05
17:72667520 T G 0.243553 -1.1002e-07
17:72667896 G A 0.029986 -5.4526e-06
17:72671620 C A 0.137312 1.1747e-05
17:72672203 A C 1.679227 1.5125e-05
17:72677430 T C 0.024812 -2.0026e-07
17:72682197 C T 0.038241 1.9421e-06
17:72688818 C T 0.055903 3.4189e-05
17:72690643 T C 0.108811 6.0310e-06
17:72691263 T G 0.039462 7.3453e-06
```
